## Supplementary Material 4 for "De novo Powered Air-Purifying Respirator Design and Fabrication for Pandemic Response": Pelican Case PAPR Assembly.step (part 3 of 22)

```
0.0971377254487759,0.197389804670007,0.214261117019155,0.249999999999979,
0.339532733087348,0.37499999999972,0.437499999999581,0.468749999999756,
0.484374999999844,0.499999999999931,0.597847194736905,0.696550601699428,
0.796911850811867,0.838111577105211,0.946709137086792,1.),.UNSPECIFIED.);
#3726=B_SPLINE_CURVE_WITH_KNOTS('',3,(#198865,#198866,#198867,#198868),
 .UNSPECIFIED.,.F.,.F.,(4,4),(0.,0.999999985386505),.UNSPECIFIED.);
#3727=B_SPLINE_CURVE_WITH_KNOTS('',3,(#198871,#198872,#198873,#198874,#198875,
#198876,#198877,#198878,#198879,#198880,#198881,#198882,#198883,#198884,
#198885,#198886,#198887,#198888,#198889,#198890,#198891,#198892,#198893,
#198894,#198895,#198896,#198897,#198898,#198899,#198900,#198901,#198902,
#198903,#198904,#198905,#198906,#198907,#198908,#198909,#198910,#198911,
#198912,#198913,#198914,#198915,#198916,#198917,#198918,#198919,#198920,
#198921,#198922,#198923,#198924,#198925,#198926,#198927,#198928),
 .UNSPECIFIED.,.F.,.F.,(4,3,3,3,3,3,3,3,3,3,3,3,3,3,3,3,3,3,3,4),(1.29583319598034E-6,
0.103660052325327,0.205163516121072,0.250000000000788,0.353395395319915,
0.3750000000012,0.437500000001405,0.468750000001501,0.484375000001251,0.495330217517733,
0.500000000001002,0.580801619884478,0.65916627797106,0.705447704999466,
0.750000000000501,0.819673805243984,0.886499134413683,0.907836523305995,
0.974116817297199,1.),.UNSPECIFIED.);
#3728=B_SPLINE_CURVE_WITH_KNOTS('',3,(#198932,#198933,#198934,#198935,#198936,
#198937),.UNSPECIFIED.,.F.,.F.,(4,2,4),(-23.3774509816251,-22.9004550532351,
-22.2127994559289),.UNSPECIFIED.);
#3729=B_SPLINE_CURVE_WITH_KNOTS('',3,(#198938,#198939,#198940,#198941,#198942,
#198943,#198944,#198945,#198946,#198947,#198948,#198949,#198950,#198951,
#198952,#198953,#198954,#198955,#198956,#198957,#198958,#198959,#198960,
#198961,#198962,#198963,#198964,#198965,#198966,#198967,#198968,#198969,
#198970,#198971,#198972,#198973,#198974,#198975,#198976,#198977,#198978,
#198979,#198980,#198981,#198982,#198983,#198984,#198985,#198986,#198987,
#198988,#198989,#198990,#198991,#198992,#198993,#198994,#198995,#198996,
#198997,#198998,#198999,#199000,#199001,#199002,#199003,#199004,#199005,
#199006,#199007,#199008,#199009,#199010,#199011,#199012,#199013,#199014,
#199015,#199016,#199017,#199018,#199019),.UNSPECIFIED.,.F.,.F.,(4,3,3,3,
3,3,3,3,3,3,3,3,3,3,3,3,3,3,3,3,3,3,3,3,3,3,3,4),(0.,0.0369311396922762,
0.0624999999998212,0.0937499999997631,0.109374999999739,0.117187499999691,
0.123379324561725,0.124999999999644,0.190375528469459,0.249999999999582,
0.305937949392591,0.359601136502416,0.37499999999952,0.430037704853582,
0.437499999999581,0.466115638830831,0.495142755932348,0.499999999999642,
0.569742338634529,0.624999999999609,0.687499999999593,0.715555194978475,
0.744226538267457,0.749999999999577,0.828424182409232,0.907261886135483,
0.986888094161793,1.),.UNSPECIFIED.);
#3730=B_SPLINE_CURVE_WITH_KNOTS('',3,(#199022,#199023,#199024,#199025,#199026,
#199027,#199028,#199029,#199030,#199031,#199032,#199033,#199034,#199035,
#199036,#199037,#199038,#199039,#199040,#199041,#199042,#199043,#199044,
#199045,#199046,#199047,#199048,#199049,#199050,#199051,#199052,#199053,
#199054,#199055,#199056,#199057,#199058,#199059,#199060,#199061,#199062,
#199063,#199064,#199065,#199066,#199067,#199068,#199069,#199070,#199071,
#199072,#199073,#199074,#199075,#199076,#199077,#199078,#199079,#199080,
#199081,#199082,#199083,#199084,#199085,#199086,#199087,#199088),
 .UNSPECIFIED.,.F.,.F.,(4,3,3,3,3,3,3,3,3,3,3,3,3,3,3,3,3,3,3,3,3,3,4),
(0.,0.0873585926600139,0.1730711356992,0.256483598766424,0.338622765427779,
0.418936782111176,0.465974879354946,0.501740121199268,0.537561886757618,
0.572780861869312,0.58246859919379,0.640715459113213,0.698962319032635,
0.754246314429122,0.808009653512898,0.815456038871479,0.867691779414225,
0.873702898790901,0.902826328750632,0.917388043730457,0.924668901220328,
0.929535429735474,0.931949758710189),.UNSPECIFIED.);
#3731=B_SPLINE_CURVE_WITH_KNOTS('',3,(#199092,#199093,#199094,#199095,#199096,
#199097,#199098,#199099,#199100,#199101,#199102,#199103,#199104,#199105,
#199106,#199107,#199108,#199109,#199110,#199111,#199112,#199113,#199114,
#199115,#199116,#199117,#199118,#199119,#199120,#199121,#199122,#199123,
#199124,#199125,#199126,#199127,#199128,#199129,#199130,#199131,#199132,
#199133,#199134,#199135,#199136,#199137,#199138,#199139,#199140,#199141,
#199142,#199143,#199144,#199145,#199146,#199147,#199148,#199149,#199150,
#199151,#199152,#199153,#199154,#199155,#199156,#199157,#199158,#199159,
#199160,#199161,#199162,#199163,#199164,#199165,#199166,#199167,#199168,
#199169,#199170),.UNSPECIFIED.,.F.,.F.,(4,3,3,3,3,3,3,3,3,3,3,3,3,3,3,3,
3,3,3,3,3,3,3,3,3,3,4),(0.,0.0660888820150106,0.131828798292512,0.197221284348925,
0.25000000000785,0.31284223859074,0.375000000011775,0.437500000013769,0.468750000014876,
0.484375000015328,0.492187500015637,0.496093750015791,0.499219045131386,
0.500000000015945,0.548676111896801,0.599007083924574,0.647518888351888,
0.695345407293543,0.741837902232882,0.750000000007893,0.795728881810006,
0.83954161508395,0.875000000003947,0.914316213270686,0.953086112253887,
0.991323435358809,1.),.UNSPECIFIED.);
#3732=B_SPLINE_CURVE_WITH_KNOTS('',3,(#199184,#199185,#199186,#199187,#199188,
#199189,#199190,#199191),.UNSPECIFIED.,.F.,.F.,(4,2,2,4),(9.99464032063668,
10.138923416241,10.6944561380714,10.6944571490214),.UNSPECIFIED.);
#3733=B_SPLINE_CURVE_WITH_KNOTS('',3,(#199194,#199195,#199196,#199197,#199198,
#199199),.UNSPECIFIED.,.F.,.F.,(4,2,4),(-10.6944570103465,-10.1389236518187,
-9.99464062618427),.UNSPECIFIED.);
#3734=B_SPLINE_CURVE_WITH_KNOTS('',3,(#199218,#199219,#199220,#199221),
 .UNSPECIFIED.,.F.,.F.,(4,4),(0.,1.),.UNSPECIFIED.);
#3735=B_SPLINE_CURVE_WITH_KNOTS('',3,(#199222,#199223,#199224,#199225),
 .UNSPECIFIED.,.F.,.F.,(4,4),(0.,1.),.UNSPECIFIED.);
#3736=B_SPLINE_CURVE_WITH_KNOTS('',3,(#199229,#199230,#199231,#199232,#199233,
#199234,#199235,#199236,#199237,#199238,#199239,#199240,#199241,#199242,
#199243,#199244,#199245,#199246,#199247,#199248,#199249,#199250,#199251,
#199252,#199253,#199254,#199255,#199256,#199257,#199258,#199259,#199260,
#199261,#199262,#199263,#199264,#199265,#199266,#199267,#199268,#199269,
#199270,#199271,#199272,#199273,#199274,#199275,#199276,#199277),
 .UNSPECIFIED.,.F.,.F.,(4,3,3,3,3,3,3,3,3,3,3,3,3,3,3,3,4),(0.,0.0973379184330849,
0.197504973851003,0.216001823295158,0.249999999999435,0.338642012411241,
0.374999999999102,0.437499999998936,0.468749999998858,0.484374999998819,
0.49999999999878,0.598020373680483,0.696899726876609,0.797444062754064,
0.839149241640934,0.94792298787358,0.999999999999867),.UNSPECIFIED.);
#3737=B_SPLINE_CURVE_WITH_KNOTS('',3,(#199282,#199283,#199284,#199285,#199286,
#199287,#199288,#199289,#199290,#199291,#199292,#199293,#199294,#199295,
#199296,#199297,#199298,#199299,#199300,#199301,#199302,#199303,#199304,
#199305,#199306,#199307,#199308,#199309,#199310,#199311,#199312,#199313,
#199314,#199315,#199316,#199317,#199318,#199319,#199320,#199321,#199322,
#199323,#199324,#199325,#199326,#199327,#199328,#199329,#199330,#199331,
#199332,#199333),.UNSPECIFIED.,.F.,.F.,(4,3,3,3,3,3,3,3,3,3,3,3,3,3,3,3,
3,4),(2.48855235116963E-13,0.0801013233175443,0.158407119302009,0.234389883879186,
0.25,0.323085001644713,0.394757676253241,0.464465381911941,0.5,0.567029455703383,
0.63292469026625,0.697127005276786,0.75,0.812499999999996,0.873267182700365,
0.933141209576281,0.991848465377671,0.999999999999983),.UNSPECIFIED.);
#3738=B_SPLINE_CURVE_WITH_KNOTS('',3,(#199334,#199335,#199336,#199337,#199338,
#199339,#199340,#199341,#199342,#199343,#199344,#199345,#199346,#199347),
 .UNSPECIFIED.,.F.,.F.,(4,2,2,2,2,2,4),(-0.0793184017970617,-0.0668652494434906,
-0.0531018867401081,-0.0359836732682354,-0.0212048399169579,-1.09710171503075E-10,
0.000292993094956715),.UNSPECIFIED.);
#3739=B_SPLINE_CURVE_WITH_KNOTS('',3,(#199351,#199352,#199353,#199354,#199355,
#199356,#199357,#199358,#199359,#199360,#199361,#199362,#199363,#199364),
 .UNSPECIFIED.,.F.,.F.,(4,2,2,2,2,2,4),(-0.366544100158312,-0.365946393312311,
-0.327415748400279,-0.290684640554231,-0.248139265504842,-0.213931990648609,
-0.182981094791411),.UNSPECIFIED.);
#3740=B_SPLINE_CURVE_WITH_KNOTS('',3,(#199368,#199369,#199370,#199371,#199372,
#199373,#199374,#199375,#199376,#199377,#199378,#199379,#199380,#199381,
#199382,#199383,#199384,#199385,#199386,#199387,#199388,#199389,#199390,
#199391,#199392,#199393,#199394,#199395,#199396,#199397,#199398,#199399,
#199400,#199401,#199402,#199403,#199404,#199405,#199406,#199407,#199408,
#199409,#199410,#199411,#199412,#199413,#199414,#199415,#199416,#199417,
#199418,#199419,#199420,#199421,#199422,#199423,#199424,#199425,#199426,
#199427,#199428,#199429,#199430,#199431),.UNSPECIFIED.,.F.,.F.,(4,3,3,3,
3,3,3,3,3,3,3,3,3,3,3,3,3,3,3,3,3,4),(7.51718854239217E-6,0.103669987355134,
0.205170339127896,0.249999999998323,0.353224474663178,0.374999999997484,
0.437499999996999,0.468749999996981,0.486061367113465,0.499999999996964,
0.60113840257439,0.624999999997782,0.687499999998192,0.714619503537389,
0.741668757280971,0.749999999998601,0.807384812458763,0.862727342060857,
0.882824585026331,0.941412292513127,0.995895028114123,0.999999999999923),
 .UNSPECIFIED.);
#3741=B_SPLINE_CURVE_WITH_KNOTS('',3,(#199433,#199434,#199435,#199436,#199437,
#199438),.UNSPECIFIED.,.F.,.F.,(4,2,4),(-23.6011589989678,-22.9004564457295,
-22.4366714568894),.UNSPECIFIED.);
#3742=B_SPLINE_CURVE_WITH_KNOTS('',3,(#199449,#199450,#199451,#199452,#199453,
#199454,#199455,#199456),.UNSPECIFIED.,.F.,.F.,(4,2,2,4),(-22.2111742328776,
-22.0242395604549,-21.3087208384614,-20.9651595211589),.UNSPECIFIED.);
#3743=B_SPLINE_CURVE_WITH_KNOTS('',3,(#199458,#199459,#199460,#199461),
 .UNSPECIFIED.,.F.,.F.,(4,4),(22.116705911213,22.2111711377138),
 .UNSPECIFIED.);
#3744=B_SPLINE_CURVE_WITH_KNOTS('',3,(#199471,#199472,#199473,#199474,#199475,
#199476,#199477,#199478,#199479,#199480,#199481,#199482,#199483,#199484,
#199485,#199486,#199487,#199488,#199489,#199490,#199491,#199492,#199493,
#199494,#199495,#199496,#199497,#199498,#199499,#199500,#199501,#199502,
#199503,#199504,#199505,#199506,#199507,#199508,#199509,#199510,#199511,
#199512,#199513,#199514,#199515,#199516,#199517,#199518,#199519,#199520,
#199521,#199522,#199523,#199524,#199525,#199526,#199527,#199528,#199529,
#199530,#199531,#199532,#199533,#199534,#199535,#199536,#199537,#199538,
#199539,#199540),.UNSPECIFIED.,.F.,.F.,(4,3,3,3,3,3,3,3,3,3,3,3,3,3,3,3,
3,3,3,3,3,3,3,4),(0.154999140659595,0.218457230445773,0.281753437562369,
0.344949380658366,0.366249355493169,0.42905295055434,0.47187446290996,0.498280739764338,
0.504882308977933,0.511483878191527,0.524687016618716,0.572884964651589,
0.577499570327471,0.627031693355654,0.676061999506754,0.724202587982048,
0.77071356443597,0.788749785163736,0.831595551974282,0.873696663980712,
0.914030889145417,0.95382069563331,0.993073983647125,1.),.UNSPECIFIED.);
#3745=B_SPLINE_CURVE_WITH_KNOTS('',3,(#199554,#199555,#199556,#199557,#199558,
#199559,#199560,#199561),.UNSPECIFIED.,.F.,.F.,(4,2,2,4),(9.99464059975629,
10.1389232348777,10.6944559569432,10.6944577070707),.UNSPECIFIED.);
#3746=B_SPLINE_CURVE_WITH_KNOTS('',3,(#199564,#199565,#199566,#199567,#199568,
#199569,#199570,#199571),.UNSPECIFIED.,.F.,.F.,(4,2,2,4),(-10.694457757373,
-10.6944559620873,-10.1389232400248,-9.99464086934016),.UNSPECIFIED.);
#3747=B_SPLINE_CURVE_WITH_KNOTS('',3,(#199590,#199591,#199592,#199593),
 .UNSPECIFIED.,.F.,.F.,(4,4),(0.,1.),.UNSPECIFIED.);
#3748=B_SPLINE_CURVE_WITH_KNOTS('',3,(#199594,#199595,#199596,#199597),
 .UNSPECIFIED.,.F.,.F.,(4,4),(0.,1.),.UNSPECIFIED.);
#3749=B_SPLINE_CURVE_WITH_KNOTS('',3,(#199619,#199620,#199621,#199622),
 .UNSPECIFIED.,.F.,.F.,(4,4),(2.67719533763862E-5,1.),.UNSPECIFIED.);
#3750=B_SPLINE_CURVE_WITH_KNOTS('',3,(#199623,#199624,#199625,#199626,#199627,
#199628,#199629,#199630),.UNSPECIFIED.,.F.,.F.,(4,2,2,4),(20.9651400765777,
21.3085873669651,22.0241505751675,22.2111711151244),.UNSPECIFIED.);
#3751=B_SPLINE_CURVE_WITH_KNOTS('',3,(#199632,#199633,#199634,#199635),
 .UNSPECIFIED.,.F.,.F.,(4,4),(-25.9357402920583,-25.8412698015629),
 .UNSPECIFIED.);
#3752=B_SPLINE_CURVE_WITH_KNOTS('',3,(#199640,#199641,#199642,#199643,#199644,
#199645,#199646,#199647,#199648,#199649,#199650,#199651,#199652,#199653,
#199654,#199655,#199656,#199657,#199658,#199659,#199660,#199661,#199662,
#199663,#199664,#199665,#199666,#199667,#199668,#199669,#199670,#199671,
#199672,#199673,#199674,#199675,#199676,#199677,#199678,#199679,#199680,
#199681,#199682,#199683,#199684,#199685,#199686,#199687,#199688),
 .UNSPECIFIED.,.F.,.F.,(4,3,3,3,3,3,3,3,3,3,3,3,3,3,3,3,4),(7.41171588776651E-10,
0.0970266204566792,0.197011150200129,0.214715587277521,0.250000000000206,
0.339086733835311,0.375000000000384,0.437500000000536,0.468750000000611,
0.484375000000649,0.500000000000687,0.598065501043745,0.696990605143131,
0.797582073357027,0.83937811495367,0.94819947374631,0.999999999999975),
 .UNSPECIFIED.);
#3753=B_SPLINE_CURVE_WITH_KNOTS('',3,(#199692,#199693,#199694,#199695,#199696,
#199697,#199698,#199699,#199700,#199701,#199702,#199703,#199704,#199705,
#199706,#199707,#199708,#199709,#199710,#199711,#199712,#199713,#199714,
#199715,#199716,#199717,#199718,#199719,#199720,#199721,#199722,#199723,
#199724,#199725,#199726,#199727,#199728,#199729,#199730,#199731,#199732,
#199733,#199734,#199735,#199736,#199737,#199738,#199739,#199740,#199741,
#199742,#199743,#199744,#199745,#199746,#199747,#199748,#199749,#199750,
#199751,#199752,#199753,#199754,#199755),.UNSPECIFIED.,.F.,.F.,(4,3,3,3,
3,3,3,3,3,3,3,3,3,3,3,3,3,3,3,3,3,4),(1.68784137326345E-6,0.103651345798502,
0.205138204963494,0.25000000000092,0.35322419558298,0.37500000000138,0.437500000001534,
0.468750000001574,0.486061409473054,0.500000000001614,0.601139720738202,
0.625000000001335,0.687500000001196,0.714619046529167,0.741667894249009,
0.750000000001057,0.807384203775202,0.862726148242397,0.882827370461674,
0.941413685230807,0.995895828206021,0.99999999999994),.UNSPECIFIED.);
#3754=B_SPLINE_CURVE_WITH_KNOTS('',3,(#199758,#199759,#199760,#199761,#199762,
#199763),.UNSPECIFIED.,.F.,.F.,(4,2,4),(22.2112906310189,22.9004556088758,
23.3759423368119),.UNSPECIFIED.);
#3755=B_SPLINE_CURVE_WITH_KNOTS('',3,(#199766,#199767,#199768,#199769,#199770,
#199771,#199772,#199773,#199774,#199775,#199776,#199777,#199778,#199779,
#199780,#199781,#199782,#199783,#199784,#199785,#199786,#199787,#199788,
#199789,#199790,#199791,#199792,#199793,#199794,#199795,#199796,#199797,
#199798,#199799,#199800,#199801,#199802,#199803,#199804,#199805,#199806,
#199807,#199808,#199809,#199810,#199811,#199812,#199813,#199814,#199815,
#199816,#199817,#199818,#199819,#199820,#199821,#199822,#199823,#199824,
#199825,#199826,#199827,#199828,#199829,#199830,#199831,#199832),
 .UNSPECIFIED.,.F.,.F.,(4,3,3,3,3,3,3,3,3,3,3,3,3,3,3,3,3,3,3,3,3,3,4),
(2.9149398572426E-14,0.087323473966217,0.173015020994631,0.256423664095747,
0.338568426055627,0.418898693288109,0.466463194907078,0.501772657869613,
0.537176586112591,0.572009789850943,0.583078993633857,0.641386892997246,
0.697952945338044,0.753324054181458,0.807157510246067,0.816310591087415,
0.868589955177035,0.874618490450814,0.903772440132539,0.918349414973374,
0.925637902393763,0.930505950609158,0.932926389814138),.UNSPECIFIED.);
#3756=B_SPLINE_CURVE_WITH_KNOTS('',3,(#199837,#199838,#199839,#199840,#199841,
#199842,#199843,#199844,#199845,#199846,#199847,#199848,#199849,#199850),
 .UNSPECIFIED.,.F.,.F.,(4,2,2,2,2,2,4),(-0.368512441069086,-0.367909665659666,
-0.329181496605315,-0.292248941435835,-0.249470231876875,-0.215075351732716,
-0.183954709752784),.UNSPECIFIED.);
#3757=B_SPLINE_CURVE_WITH_KNOTS('',3,(#199851,#199852,#199853,#199854,#199855,
#199856,#199857,#199858,#199859,#199860,#199861,#199862,#199863,#199864,
#199865,#199866,#199867,#199868,#199869,#199870,#199871,#199872,#199873,
#199874,#199875,#199876,#199877,#199878,#199879,#199880,#199881,#199882,
#199883,#199884,#199885,#199886,#199887,#199888,#199889,#199890,#199891,
#199892,#199893,#199894,#199895,#199896,#199897,#199898,#199899,#199900,
#199901,#199902,#199903,#199904,#199905,#199906,#199907,#199908),
 .UNSPECIFIED.,.F.,.F.,(4,3,3,3,3,3,3,3,3,3,3,3,3,3,3,3,3,3,3,4),(0.,0.0461774250994765,
0.0932274398217198,0.141649598749266,0.19090942601176,0.24141390476218,
0.25,0.302029919408975,0.355932557159592,0.410948874822591,0.467813530807962,
0.5,0.559187730934617,0.620844070568992,0.685422035284496,0.75,0.818575172060476,
0.888704400523512,0.96089240687917,1.),.UNSPECIFIED.);
#3758=B_SPLINE_CURVE_WITH_KNOTS('',3,(#199911,#199912,#199913,#199914),
 .UNSPECIFIED.,.F.,.F.,(4,4),(0.,0.99999988436746),.UNSPECIFIED.);
#3759=B_SPLINE_CURVE_WITH_KNOTS('',3,(#199915,#199916,#199917,#199918,#199919,
#199920,#199921,#199922,#199923,#199924,#199925,#199926,#199927,#199928,
#199929,#199930,#199931,#199932,#199933,#199934,#199935,#199936,#199937,
#199938,#199939,#199940,#199941,#199942,#199943,#199944,#199945,#199946,
#199947,#199948,#199949,#199950,#199951,#199952,#199953,#199954,#199955,
#199956,#199957,#199958,#199959,#199960,#199961,#199962,#199963,#199964,
#199965,#199966,#199967,#199968,#199969,#199970,#199971,#199972),
 .UNSPECIFIED.,.F.,.F.,(4,3,3,3,3,3,3,3,3,3,3,3,3,3,3,3,3,3,3,4),(9.07149760905777E-8,
0.103699309917716,0.20524452734137,0.249999999996082,0.353376438972186,
0.37499999999413,0.437499999993153,0.468749999992665,0.484374999992634,
0.495316840643045,0.499999999992602,0.580729020679081,0.659028023381508,
0.70531072582394,0.749999999996301,0.819622111800731,0.886397570543528,
0.907917440879462,0.974140521752322,1.),.UNSPECIFIED.);
#3760=B_SPLINE_CURVE_WITH_KNOTS('',3,(#199975,#199976,#199977,#199978,#199979,
#199980),.UNSPECIFIED.,.F.,.F.,(4,2,4),(0.,0.5,1.),.UNSPECIFIED.);
#3761=B_SPLINE_CURVE_WITH_KNOTS('',3,(#199981,#199982,#199983,#199984,#199985,
#199986,#199987,#199988),.UNSPECIFIED.,.F.,.F.,(4,2,2,4),(0.,0.250000000000142,
0.500000000000285,1.),.UNSPECIFIED.);
#3762=B_SPLINE_CURVE_WITH_KNOTS('',3,(#199991,#199992,#199993,#199994,#199995,
#199996),.UNSPECIFIED.,.F.,.F.,(4,2,4),(0.,0.5,1.),.UNSPECIFIED.);
#3763=B_SPLINE_CURVE_WITH_KNOTS('',3,(#199998,#199999,#200000,#200001,#200002,
#200003,#200004,#200005),.UNSPECIFIED.,.F.,.F.,(4,2,2,4),(0.,0.250000000000073,
0.500000000000146,1.),.UNSPECIFIED.);
#3764=B_SPLINE_CURVE_WITH_KNOTS('',3,(#200007,#200008,#200009,#200010),
 .UNSPECIFIED.,.F.,.F.,(4,4),(0.,0.9999999485275),.UNSPECIFIED.);
#3765=B_SPLINE_CURVE_WITH_KNOTS('',3,(#200013,#200014,#200015,#200016,#200017,
#200018),.UNSPECIFIED.,.F.,.F.,(4,2,4),(0.,0.5,1.),.UNSPECIFIED.);
#3766=B_SPLINE_CURVE_WITH_KNOTS('',3,(#200019,#200020,#200021,#200022,#200023,
#200024,#200025,#200026),.UNSPECIFIED.,.F.,.F.,(4,2,2,4),(0.,0.250000000000303,
0.500000000000605,1.),.UNSPECIFIED.);
#3767=B_SPLINE_CURVE_WITH_KNOTS('',3,(#200031,#200032,#200033,#200034,#200035,
#200036),.UNSPECIFIED.,.F.,.F.,(4,2,4),(0.,0.5,1.),.UNSPECIFIED.);
#3768=B_SPLINE_CURVE_WITH_KNOTS('',3,(#200037,#200038,#200039,#200040,#200041,
#200042,#200043,#200044),.UNSPECIFIED.,.F.,.F.,(4,2,2,4),(0.,0.25,0.5,1.),
 .UNSPECIFIED.);
#3769=B_SPLINE_CURVE_WITH_KNOTS('',3,(#200047,#200048,#200049,#200050,#200051,
#200052),.UNSPECIFIED.,.F.,.F.,(4,2,4),(0.,0.5,1.),.UNSPECIFIED.);
#3770=B_SPLINE_CURVE_WITH_KNOTS('',3,(#200053,#200054,#200055,#200056,#200057,
#200058,#200059,#200060),.UNSPECIFIED.,.F.,.F.,(4,2,2,4),(0.,0.250000000000093,
0.500000000000186,1.),.UNSPECIFIED.);
#3771=B_SPLINE_CURVE_WITH_KNOTS('',3,(#200062,#200063,#200064,#200065,#200066,
#200067),.UNSPECIFIED.,.F.,.F.,(4,2,4),(0.,0.5,1.),.UNSPECIFIED.);
#3772=B_SPLINE_CURVE_WITH_KNOTS('',3,(#200068,#200069,#200070,#200071,#200072,
#200073,#200074,#200075),.UNSPECIFIED.,.F.,.F.,(4,2,2,4),(0.,0.250000000000016,
0.500000000000032,1.),.UNSPECIFIED.);
#3773=B_SPLINE_CURVE_WITH_KNOTS('',3,(#200078,#200079,#200080,#200081,#200082,
#200083,#200084,#200085,#200086,#200087,#200088,#200089,#200090,#200091,
#200092,#200093,#200094,#200095),.UNSPECIFIED.,.F.,.F.,(4,2,2,2,2,2,2,2,
4),(0.,0.125,0.25,0.375,0.5,0.625,0.75,0.875,1.),.UNSPECIFIED.);
#3774=B_SPLINE_CURVE_WITH_KNOTS('',3,(#200101,#200102,#200103,#200104,#200105,
#200106,#200107,#200108,#200109,#200110,#200111,#200112,#200113,#200114,
#200115,#200116,#200117,#200118),.UNSPECIFIED.,.F.,.F.,(4,2,2,2,2,2,2,2,
4),(0.,0.125,0.25,0.375,0.5,0.625,0.75,0.875,1.),.UNSPECIFIED.);
#3775=B_SPLINE_CURVE_WITH_KNOTS('',3,(#200124,#200125,#200126,#200127,#200128,
#200129,#200130,#200131,#200132,#200133,#200134,#200135,#200136,#200137,
#200138,#200139,#200140,#200141,#200142,#200143,#200144,#200145,#200146,
#200147,#200148,#200149,#200150,#200151,#200152,#200153,#200154,#200155,
#200156,#200157),.UNSPECIFIED.,.F.,.F.,(4,3,3,3,3,3,3,3,3,3,3,4),(0.,0.0880966710365481,
0.179628748399939,0.278992134878151,0.389496067439075,0.5,0.614088826545698,
0.715670458352231,0.811445808875504,0.905722904437752,0.993086047126155,
1.),.UNSPECIFIED.);
#3776=B_SPLINE_CURVE_WITH_KNOTS('',3,(#200158,#200159,#200160,#200161,#200162,
#200163,#200164,#200165,#200166,#200167,#200168,#200169,#200170,#200171,
#200172,#200173,#200174,#200175,#200176,#200177,#200178,#200179,#200180,
#200181,#200182,#200183,#200184,#200185,#200186,#200187,#200188,#200189,
#200190,#200191,#200192,#200193,#200194,#200195,#200196,#200197,#200198,
#200199,#200200,#200201,#200202,#200203,#200204,#200205,#200206),
 .UNSPECIFIED.,.F.,.F.,(4,3,3,3,3,3,3,3,3,3,3,3,3,3,3,3,4),(5.80679257216571E-14,
0.0973374254549967,0.197504093746902,0.21600003605601,0.24999999999989,
0.338641974609206,0.37499999999985,0.43749999999983,0.46874999999982,0.484374999999815,
0.49999999999981,0.598012644059581,0.696884204728596,0.79742042789313,0.839058726357312,
0.947826007366763,1.),.UNSPECIFIED.);
#3777=B_SPLINE_CURVE_WITH_KNOTS('',3,(#200272,#200273,#200274,#200275,#200276,
#200277,#200278,#200279,#200280,#200281,#200282,#200283,#200284,#200285,
#200286,#200287,#200288,#200289,#200290,#200291,#200292,#200293,#200294,
#200295,#200296,#200297,#200298,#200299,#200300,#200301,#200302,#200303,
#200304,#200305,#200306,#200307,#200308,#200309,#200310,#200311),
 .UNSPECIFIED.,.F.,.F.,(4,3,3,3,3,3,3,3,3,3,3,3,3,4),(0.,0.0513215814026493,
0.129164761997951,0.204614203636356,0.279889370691881,0.354200492973963,
0.428530128324696,0.505124226205906,0.586707016109613,0.675553677681308,
0.771976280789738,0.875366745035522,0.986579372244793,0.999999990897418),
 .UNSPECIFIED.);
#3778=B_SPLINE_CURVE_WITH_KNOTS('',3,(#200313,#200314,#200315,#200316,#200317,
#200318),.UNSPECIFIED.,.F.,.F.,(4,2,4),(9.98355690186602E-7,0.00436501648937472,
0.00872799152687609),.UNSPECIFIED.);
#3779=B_SPLINE_CURVE_WITH_KNOTS('',3,(#200320,#200321,#200322,#200323,#200324,
#200325,#200326,#200327,#200328,#200329,#200330,#200331,#200332,#200333,
#200334,#200335,#200336,#200337,#200338,#200339,#200340),.UNSPECIFIED.,
 .F.,.F.,(4,2,2,2,1,2,2,2,2,2,4),(6.59184343309123E-5,0.12500000000097,
0.187500000001455,0.218750000001789,0.234375000001931,0.242187500001869,
0.250000000001808,0.375000000001453,0.437500000001382,0.50000000000131,
1.),.UNSPECIFIED.);
#3780=B_SPLINE_CURVE_WITH_KNOTS('',3,(#200341,#200342,#200343,#200344,#200345,
#200346,#200347,#200348,#200349,#200350,#200351,#200352,#200353,#200354,
#200355,#200356,#200357,#200358,#200359,#200360,#200361,#200362,#200363,
#200364,#200365,#200366,#200367,#200368,#200369,#200370,#200371,#200372,
#200373,#200374,#200375,#200376,#200377,#200378,#200379,#200380),
 .UNSPECIFIED.,.F.,.F.,(4,3,3,3,3,3,3,3,3,3,3,3,3,4),(5.77606352725131E-6,
0.0602186105015835,0.166193570788482,0.26471416611877,0.356594511195273,
0.441255242444392,0.518993817048007,0.591978283914603,0.662804524945905,
0.733612623224093,0.805338779245461,0.877230415498841,0.951402275658821,
1.),.UNSPECIFIED.);
#3781=B_SPLINE_CURVE_WITH_KNOTS('',3,(#200390,#200391,#200392,#200393,#200394,
#200395,#200396,#200397,#200398,#200399,#200400,#200401,#200402,#200403,
#200404,#200405,#200406,#200407,#200408,#200409,#200410,#200411,#200412,
#200413,#200414,#200415,#200416,#200417,#200418,#200419,#200420,#200421,
#200422,#200423,#200424,#200425,#200426,#200427,#200428,#200429,#200430,
#200431,#200432,#200433,#200434,#200435,#200436,#200437,#200438,#200439,
#200440,#200441,#200442,#200443,#200444,#200445,#200446,#200447,#200448,
#200449,#200450,#200451,#200452,#200453,#200454,#200455,#200456,#200457,
#200458,#200459,#200460,#200461,#200462,#200463,#200464,#200465,#200466,
#200467,#200468,#200469,#200470,#200471,#200472,#200473,#200474,#200475,
#200476,#200477,#200478,#200479,#200480,#200481,#200482,#200483,#200484,
#200485,#200486,#200487,#200488,#200489,#200490,#200491,#200492,#200493,
#200494,#200495,#200496,#200497,#200498),.UNSPECIFIED.,.F.,.F.,(4,3,3,3,
3,3,3,3,3,3,3,3,3,3,3,3,3,3,3,3,3,3,3,3,3,3,3,3,3,3,3,3,3,3,3,3,4),(0.,
0.0781385190599118,0.125000000000537,0.187500000000802,0.214514576183302,
0.241071276859365,0.250000000001067,0.318625180567576,0.375000000001572,
0.437500000001814,0.468750000001964,0.484375000002047,0.494750723171721,
0.500000000002129,0.552529395539205,0.602698433948794,0.625000000002951,
0.673915328928079,0.687500000003395,0.718750000003588,0.734375000003745,
0.742187500003852,0.746093750003875,0.749352341834156,0.750000000003899,
0.776559334278064,0.802853717728011,0.814843513555861,0.842083459420833,
0.868766565980384,0.875000000001949,0.900156337956346,0.926347006875529,
0.953087727021159,0.980576136757308,0.989937151156001,0.99999999999999),
 .UNSPECIFIED.);
#3782=B_SPLINE_CURVE_WITH_KNOTS('',3,(#200499,#200500,#200501,#200502,#200503,
#200504),.UNSPECIFIED.,.F.,.F.,(4,2,4),(-23.5881776996301,-22.8999879809283,
-22.4231288000804),.UNSPECIFIED.);
#3783=B_SPLINE_CURVE_WITH_KNOTS('',3,(#200518,#200519,#200520,#200521,#200522,
#200523),.UNSPECIFIED.,.F.,.F.,(4,2,4),(14.3104925946906,14.8659029592468,
15.0102738942919),.UNSPECIFIED.);
#3784=B_SPLINE_CURVE_WITH_KNOTS('',3,(#200528,#200529,#200530,#200531,#200532,
#200533),.UNSPECIFIED.,.F.,.F.,(4,2,4),(-15.0103419461269,-14.8659029350289,
-14.3104934038326),.UNSPECIFIED.);
#3785=B_SPLINE_CURVE_WITH_KNOTS('',3,(#200552,#200553,#200554,#200555),
 .UNSPECIFIED.,.F.,.F.,(4,4),(0.,1.),.UNSPECIFIED.);
#3786=B_SPLINE_CURVE_WITH_KNOTS('',3,(#200556,#200557,#200558,#200559),
 .UNSPECIFIED.,.F.,.F.,(4,4),(0.,1.),.UNSPECIFIED.);
#3787=B_SPLINE_CURVE_WITH_KNOTS('',3,(#200590,#200591,#200592,#200593,#200594,
#200595,#200596,#200597,#200598,#200599,#200600,#200601,#200602,#200603,
#200604,#200605,#200606,#200607,#200608,#200609,#200610,#200611,#200612,
#200613,#200614,#200615,#200616,#200617,#200618,#200619,#200620,#200621,
#200622,#200623,#200624,#200625,#200626,#200627,#200628,#200629,#200630,
#200631,#200632,#200633,#200634,#200635,#200636,#200637,#200638,#200639,
#200640,#200641,#200642,#200643,#200644,#200645,#200646,#200647,#200648,
#200649,#200650),.UNSPECIFIED.,.F.,.F.,(4,3,3,3,3,3,3,3,3,3,3,3,3,3,3,3,
3,3,3,3,4),(1.78307624237066E-13,0.04678897827452,0.0945831894319781,0.144216690381536,
0.19710834518665,0.249999999991763,0.272020875594471,0.331207056662288,
0.374999999987633,0.437499999985972,0.468749999985142,0.484374999985365,
0.497490450863247,0.499999999985587,0.595725124138788,0.686381880335939,
0.749999999992793,0.818158896193902,0.884204984110878,0.947104433070397,
1.),.UNSPECIFIED.);
#3788=B_SPLINE_CURVE_WITH_KNOTS('',3,(#200662,#200663,#200664,#200665,#200666,
#200667,#200668,#200669,#200670,#200671,#200672,#200673,#200674,#200675,
#200676,#200677,#200678,#200679,#200680,#200681,#200682,#200683,#200684,
#200685,#200686,#200687,#200688,#200689,#200690,#200691,#200692,#200693,
#200694,#200695,#200696,#200697,#200698,#200699,#200700,#200701,#200702,
#200703,#200704,#200705,#200706,#200707,#200708,#200709,#200710),
 .UNSPECIFIED.,.F.,.F.,(4,3,3,3,3,3,3,3,3,3,3,3,3,3,3,3,4),(0.,0.0530246248031788,
0.107921249497305,0.163926602596116,0.221739695150573,0.25,0.3125,0.375035071799454,
0.440262383891069,0.5,0.56989272663971,0.641851894665318,0.717101924426467,
0.75,0.829780403806442,0.914890201903221,1.),.UNSPECIFIED.);
#3789=B_SPLINE_CURVE_WITH_KNOTS('',3,(#200714,#200715,#200716,#200717,#200718,
#200719,#200720,#200721,#200722,#200723,#200724,#200725,#200726,#200727),
 .UNSPECIFIED.,.F.,.F.,(4,2,2,2,2,2,4),(-0.00532661234327842,0.,0.0153107272119099,
0.0346633915096888,0.0540332289150369,0.0645293163135494,0.0743919845011351),
 .UNSPECIFIED.);
#3790=B_SPLINE_CURVE_WITH_KNOTS('',3,(#200749,#200750,#200751,#200752,#200753,
#200754,#200755),.UNSPECIFIED.,.F.,.F.,(4,3,4),(0.,0.527392197099248,0.999998985527063),
 .UNSPECIFIED.);
#3791=B_SPLINE_CURVE_WITH_KNOTS('',3,(#200758,#200759,#200760,#200761,#200762,
#200763,#200764,#200765,#200766,#200767,#200768,#200769,#200770,#200771),
 .UNSPECIFIED.,.F.,.F.,(4,2,2,2,2,2,4),(1.00169477542599E-6,0.00889968892352967,
0.0181217270278371,0.0371028400375522,0.058857614112273,0.103336821558412,
0.103867628373531),.UNSPECIFIED.);
#3792=B_SPLINE_CURVE_WITH_KNOTS('',3,(#200821,#200822,#200823,#200824,#200825,
#200826,#200827,#200828,#200829,#200830,#200831,#200832,#200833,#200834,
#200835,#200836,#200837,#200838,#200839,#200840,#200841,#200842,#200843,
#200844,#200845,#200846,#200847,#200848,#200849,#200850,#200851,#200852,
#200853,#200854,#200855,#200856,#200857,#200858,#200859,#200860,#200861,
#200862,#200863,#200864,#200865,#200866,#200867,#200868,#200869,#200870,
#200871,#200872,#200873,#200874,#200875,#200876,#200877,#200878,#200879,
#200880,#200881,#200882,#200883,#200884,#200885,#200886,#200887,#200888,
#200889,#200890,#200891,#200892,#200893,#200894,#200895,#200896,#200897,
#200898,#200899,#200900,#200901,#200902,#200903,#200904,#200905,#200906,
#200907,#200908,#200909,#200910,#200911,#200912,#200913,#200914,#200915,
#200916,#200917,#200918,#200919,#200920,#200921,#200922,#200923,#200924,
#200925,#200926,#200927,#200928,#200929,#200930,#200931,#200932,#200933,
#200934,#200935,#200936,#200937,#200938),.UNSPECIFIED.,.F.,.F.,(4,3,3,3,
3,3,3,3,3,3,3,3,3,3,3,3,3,3,3,3,3,3,3,3,3,3,3,3,3,3,3,3,3,3,3,3,3,3,3,4),
(5.08304055036057E-9,0.039705817182648,0.0817243129103052,0.0895779858045264,
0.124999999990321,0.179730810399037,0.187499999985523,0.187921633638855,
0.218749999983126,0.234374999981928,0.243966685733785,0.249999999980729,
0.313096976264034,0.374999999974634,0.437499999971586,0.442962926360602,
0.468749999970062,0.484374999968823,0.49450998071955,0.499999999967583,
0.540439359576339,0.593581302162234,0.624999999958917,0.653185117940526,
0.687499999954112,0.718749999952349,0.734374999951436,0.742187499950936,
0.746093749949809,0.748046874950191,0.749999999950572,0.772811335610782,
0.805437649929968,0.830891572002492,0.865969777855391,0.874999999975286,
0.910705397468674,0.926890024583371,0.964180775988726,0.999999999999116),
 .UNSPECIFIED.);
#3793=B_SPLINE_CURVE_WITH_KNOTS('',3,(#200939,#200940,#200941,#200942),
 .UNSPECIFIED.,.F.,.F.,(4,4),(0.,0.999977985970711),.UNSPECIFIED.);
#3794=B_SPLINE_CURVE_WITH_KNOTS('',3,(#200992,#200993,#200994,#200995,#200996,
#200997,#200998,#200999,#201000,#201001,#201002,#201003,#201004,#201005,
#201006,#201007,#201008,#201009,#201010,#201011,#201012,#201013,#201014,
#201015,#201016,#201017,#201018,#201019,#201020,#201021,#201022,#201023,
#201024,#201025,#201026,#201027,#201028,#201029,#201030,#201031,#201032,
#201033,#201034,#201035,#201036,#201037,#201038,#201039,#201040,#201041,
#201042,#201043,#201044,#201045,#201046,#201047,#201048,#201049,#201050,
#201051,#201052,#201053,#201054,#201055,#201056,#201057,#201058,#201059,
#201060,#201061,#201062,#201063,#201064,#201065,#201066,#201067,#201068,
#201069,#201070,#201071,#201072,#201073,#201074,#201075,#201076,#201077,
#201078,#201079,#201080,#201081,#201082,#201083,#201084,#201085,#201086,
#201087,#201088,#201089,#201090,#201091,#201092,#201093,#201094,#201095,
#201096,#201097,#201098,#201099,#201100,#201101,#201102,#201103,#201104,
#201105,#201106,#201107,#201108,#201109,#201110,#201111,#201112,#201113,
#201114,#201115,#201116,#201117,#201118),.UNSPECIFIED.,.F.,.F.,(4,3,3,3,
3,3,3,3,3,3,3,3,3,3,3,3,3,3,3,3,3,3,3,3,3,3,3,3,3,3,3,3,3,3,3,3,3,3,3,3,
3,3,4),(0.,0.0521040318879548,0.0637234100389071,0.112367277329791,0.125000000004557,
0.146786449385996,0.155169776146948,0.187500000006863,0.218750000008016,
0.223024500857414,0.234375000008709,0.242187500009081,0.243435403976951,
0.246093750009268,0.249453587976256,0.250000000009454,0.315791311018988,
0.37500000000624,0.437500000004715,0.464359245906709,0.472382378212951,
0.500000000003189,0.57714920190258,0.599445328648105,0.625000000000652,
0.634266314269679,0.687499999999384,0.697563256245834,0.718749999999042,
0.734374999999055,0.744906194833816,0.745513235868573,0.749999999999067,
0.785809353027772,0.812499999999338,0.837790897756896,0.852240894673349,
0.866038022941679,0.874999999999608,0.912313152242955,0.936919647752022,
0.972528375673635,1.),.UNSPECIFIED.);
#3795=B_SPLINE_CURVE_WITH_KNOTS('',3,(#201124,#201125,#201126,#201127,#201128,
#201129,#201130,#201131,#201132,#201133),.UNSPECIFIED.,.F.,.F.,(4,3,3,4),
(0.,0.347555056046918,0.685350708225925,1.),.UNSPECIFIED.);
#3796=B_SPLINE_CURVE_WITH_KNOTS('',3,(#201163,#201164,#201165,#201166,#201167,
#201168,#201169,#201170,#201171,#201172,#201173,#201174,#201175,#201176,
#201177,#201178,#201179,#201180,#201181,#201182,#201183,#201184,#201185,
#201186,#201187,#201188,#201189,#201190,#201191,#201192,#201193,#201194,
#201195,#201196,#201197,#201198,#201199,#201200,#201201,#201202,#201203,
#201204,#201205,#201206,#201207,#201208,#201209,#201210,#201211),
 .UNSPECIFIED.,.F.,.F.,(4,3,3,3,3,3,3,3,3,3,3,3,3,3,3,3,4),(9.66810056178345E-12,
0.0588713951810514,0.119181353877112,0.181825990995501,0.207519533307315,
0.273743366479157,0.344391216546894,0.41503906661463,0.466918949941312,
0.492858891604511,0.50707691276524,0.51879883326771,0.596485370733371,0.622558599920207,
0.690940989651238,0.760686298928497,0.830078133225319),.UNSPECIFIED.);
#3797=B_SPLINE_CURVE_WITH_KNOTS('',3,(#201217,#201218,#201219,#201220,#201221,
#201222),.UNSPECIFIED.,.F.,.F.,(4,2,4),(0.,0.5,1.),.UNSPECIFIED.);
#3798=B_SPLINE_CURVE_WITH_KNOTS('',3,(#201223,#201224,#201225,#201226,#201227,
#201228),.UNSPECIFIED.,.F.,.F.,(4,2,4),(22.3596511967299,22.8826553665385,
23.5581558399045),.UNSPECIFIED.);
#3799=B_SPLINE_CURVE_WITH_KNOTS('',3,(#201266,#201267,#201268,#201269,#201270,
#201271,#201272,#201273,#201274,#201275,#201276,#201277,#201278),
 .UNSPECIFIED.,.F.,.F.,(4,3,3,3,4),(1.14873681454345E-9,0.123503272477915,
0.459134908066446,0.803020821401785,1.),.UNSPECIFIED.);
#3800=B_SPLINE_CURVE_WITH_KNOTS('',3,(#201280,#201281,#201282,#201283,#201284,
#201285,#201286,#201287,#201288,#201289,#201290,#201291,#201292,#201293,
#201294,#201295,#201296,#201297,#201298,#201299,#201300,#201301,#201302,
#201303,#201304,#201305,#201306,#201307,#201308,#201309,#201310,#201311,
#201312,#201313,#201314,#201315,#201316,#201317,#201318,#201319,#201320,
#201321,#201322,#201323,#201324,#201325,#201326,#201327,#201328,#201329,
#201330,#201331,#201332,#201333,#201334,#201335,#201336,#201337,#201338,
#201339,#201340,#201341,#201342,#201343,#201344,#201345,#201346,#201347,
#201348,#201349,#201350,#201351,#201352,#201353,#201354,#201355,#201356,
#201357,#201358,#201359,#201360,#201361,#201362,#201363,#201364,#201365,
#201366,#201367,#201368,#201369,#201370,#201371,#201372,#201373,#201374,
#201375,#201376,#201377,#201378,#201379,#201380,#201381,#201382,#201383,
#201384,#201385,#201386,#201387,#201388,#201389,#201390,#201391,#201392,
#201393,#201394,#201395,#201396,#201397,#201398,#201399,#201400,#201401,
#201402,#201403),.UNSPECIFIED.,.F.,.F.,(4,3,3,3,3,3,3,3,3,3,3,3,3,3,3,3,
3,3,3,3,3,3,3,3,3,3,3,3,3,3,3,3,3,3,3,3,3,3,3,3,3,4),(1.64471018146457E-13,
0.0342369115599796,0.0431140552068461,0.0755436101541147,0.107489008870083,
0.124999999997863,0.132884055989772,0.171225190337773,0.187499999996739,
0.210385372334302,0.218749999996178,0.234631315157772,0.249999999995616,
0.257226122908328,0.303903566870057,0.347057112329594,0.374999999994246,
0.405929730170619,0.43749999999334,0.457975603151355,0.492033843441505,
0.499999999992434,0.53889793764575,0.597540834054607,0.624999999990933,
0.687499999990239,0.709572824993271,0.718749999989978,0.734374999990037,
0.742187499990146,0.746093749990301,0.748046874990378,0.749999999990455,
0.758246296275256,0.776581068544957,0.821886303429365,0.828474899596535,
0.854883643337601,0.893063456275709,0.943958076726965,0.979514151748785,
1.),.UNSPECIFIED.);
#3801=B_SPLINE_CURVE_WITH_KNOTS('',3,(#201454,#201455,#201456,#201457,#201458,
#201459,#201460,#201461),.UNSPECIFIED.,.F.,.F.,(4,2,2,4),(2.56616455328608E-10,
0.00915996820461677,0.0229443843463217,0.023354430405435),.UNSPECIFIED.);
#3802=B_SPLINE_CURVE_WITH_KNOTS('',3,(#201463,#201464,#201465,#201466,#201467,
#201468),.UNSPECIFIED.,.F.,.F.,(4,2,4),(9.99886642031509E-7,0.0141068022596936,
0.0257739688690767),.UNSPECIFIED.);
#3803=B_SPLINE_CURVE_WITH_KNOTS('',3,(#201469,#201470,#201471,#201472,#201473,
#201474),.UNSPECIFIED.,.F.,.F.,(4,2,4),(-0.0449838280011889,-0.0209273304986333,
-1.00011277425721E-6),.UNSPECIFIED.);
#3804=B_SPLINE_CURVE_WITH_KNOTS('',3,(#201477,#201478,#201479,#201480),
 .UNSPECIFIED.,.F.,.F.,(4,4),(0.,1.),.UNSPECIFIED.);
#3805=B_SPLINE_CURVE_WITH_KNOTS('',3,(#201482,#201483,#201484,#201485),
 .UNSPECIFIED.,.F.,.F.,(4,4),(0.0008392806912932,1.),.UNSPECIFIED.);
#3806=B_SPLINE_CURVE_WITH_KNOTS('',3,(#201487,#201488,#201489,#201490),
 .UNSPECIFIED.,.F.,.F.,(4,4),(0.,1.),.UNSPECIFIED.);
#3807=B_SPLINE_CURVE_WITH_KNOTS('',3,(#201492,#201493,#201494,#201495),
 .UNSPECIFIED.,.F.,.F.,(4,4),(0.,1.),.UNSPECIFIED.);
#3808=B_SPLINE_CURVE_WITH_KNOTS('',3,(#201499,#201500,#201501,#201502,#201503,
#201504),.UNSPECIFIED.,.F.,.F.,(4,2,4),(0.,0.5,0.999998710590382),
 .UNSPECIFIED.);
#3809=B_SPLINE_CURVE_WITH_KNOTS('',3,(#201509,#201510,#201511,#201512,#201513,
#201514,#201515,#201516,#201517,#201518,#201519,#201520,#201521,#201522,
#201523,#201524,#201525,#201526,#201527,#201528,#201529,#201530,#201531,
#201532,#201533,#201534,#201535,#201536,#201537,#201538,#201539,#201540,
#201541,#201542,#201543,#201544,#201545,#201546,#201547,#201548,#201549,
#201550,#201551,#201552,#201553,#201554,#201555,#201556,#201557,#201558,
#201559,#201560,#201561,#201562,#201563,#201564,#201565,#201566,#201567,
#201568,#201569,#201570,#201571,#201572,#201573,#201574,#201575,#201576,
#201577,#201578),.UNSPECIFIED.,.F.,.F.,(4,3,3,3,3,3,3,3,3,3,3,3,3,3,3,3,
3,3,3,3,3,3,3,4),(2.30537824244895E-5,0.0352888367753907,0.0686778941334884,
0.103963293956684,0.125000000002715,0.164312166803627,0.187500000004107,
0.218750000004803,0.234375000005091,0.242187500005242,0.246093750005222,
0.248046875005212,0.250000000005203,0.313216993663378,0.375000000004356,
0.424281577999435,0.475363151802855,0.500000000003509,0.584438345660196,
0.669394661503926,0.750000000001754,0.832008120220976,0.916003522690266,
0.999998925159556),.UNSPECIFIED.);
#3810=B_SPLINE_CURVE_WITH_KNOTS('',3,(#201584,#201585,#201586,#201587),
 .UNSPECIFIED.,.F.,.F.,(4,4),(0.,1.),.UNSPECIFIED.);
#3811=B_SPLINE_CURVE_WITH_KNOTS('',3,(#201590,#201591,#201592,#201593,#201594,
#201595),.UNSPECIFIED.,.F.,.F.,(4,2,4),(2.04535316314318E-7,0.0367168676540136,
0.049605489801139),.UNSPECIFIED.);
#3812=B_SPLINE_CURVE_WITH_KNOTS('',3,(#201600,#201601,#201602,#201603,#201604,
#201605,#201606,#201607,#201608,#201609,#201610,#201611,#201612,#201613,
#201614,#201615,#201616,#201617,#201618,#201619,#201620,#201621,#201622,
#201623,#201624,#201625,#201626,#201627,#201628,#201629,#201630,#201631,
#201632,#201633,#201634,#201635,#201636,#201637,#201638,#201639,#201640,
#201641,#201642,#201643,#201644,#201645,#201646,#201647,#201648,#201649,
#201650,#201651,#201652,#201653,#201654,#201655,#201656,#201657,#201658,
#201659,#201660,#201661,#201662,#201663,#201664,#201665,#201666,#201667,
#201668,#201669,#201670,#201671,#201672,#201673,#201674,#201675,#201676,
#201677,#201678),.UNSPECIFIED.,.F.,.F.,(4,3,3,3,3,3,3,3,3,3,3,3,3,3,3,3,
3,3,3,3,3,3,3,3,3,3,4),(0.,0.0326372724120449,0.0625000000005479,0.0937500000008548,
0.109375000001003,0.117187500001072,0.123355092073527,0.125000000001141,
0.179591204446058,0.234155384428037,0.250000000001056,0.305605090417343,
0.360124292943959,0.375000000000971,0.430673522102331,0.437500000000896,
0.46318031581749,0.489130385356462,0.50000000000082,0.570976934178783,0.62500000000061,
0.667035963443523,0.710035129134676,0.750000000000399,0.830584806473591,
0.915292403236795,1.),.UNSPECIFIED.);
#3813=B_SPLINE_CURVE_WITH_KNOTS('',3,(#201686,#201687,#201688,#201689,#201690,
#201691,#201692,#201693,#201694,#201695,#201696,#201697,#201698,#201699,
#201700,#201701,#201702,#201703,#201704,#201705,#201706,#201707,#201708,
#201709,#201710,#201711,#201712,#201713,#201714,#201715,#201716,#201717,
#201718,#201719,#201720,#201721,#201722,#201723,#201724,#201725,#201726,
#201727,#201728,#201729,#201730,#201731,#201732,#201733,#201734,#201735,
#201736,#201737,#201738,#201739,#201740,#201741,#201742,#201743,#201744,
#201745,#201746,#201747,#201748,#201749,#201750,#201751,#201752,#201753,
#201754,#201755,#201756,#201757,#201758,#201759,#201760,#201761,#201762,
#201763,#201764,#201765,#201766,#201767),.UNSPECIFIED.,.F.,.F.,(4,3,3,3,
3,3,3,3,3,3,3,3,3,3,3,3,3,3,3,3,3,3,3,3,3,3,3,4),(2.88688894863626E-8,0.0958918024751196,
0.188725410086669,0.250000000002465,0.333038523033985,0.375000000004015,
0.437500000004411,0.466355970466159,0.495601743338672,0.500000000004808,
0.566209969343849,0.625000000005584,0.687500000006266,0.718750000006623,
0.734375000006802,0.743687320162103,0.75000000000698,0.797429494982305,
0.812500000005565,0.843750000004857,0.859375000004503,0.867920091208667,
0.875000000004149,0.904448995947977,0.934802544619588,0.966533489443575,
0.982131805415809,0.999966632210882),.UNSPECIFIED.);
#3814=B_SPLINE_CURVE_WITH_KNOTS('',3,(#201776,#201777,#201778,#201779),
 .UNSPECIFIED.,.F.,.F.,(4,4),(4.39311095232704E-9,1.),.UNSPECIFIED.);
#3815=B_SPLINE_CURVE_WITH_KNOTS('',3,(#201781,#201782,#201783,#201784),
 .UNSPECIFIED.,.F.,.F.,(4,4),(0.,0.999787175510067),.UNSPECIFIED.);
#3816=B_SPLINE_CURVE_WITH_KNOTS('',3,(#201786,#201787,#201788,#201789),
 .UNSPECIFIED.,.F.,.F.,(4,4),(0.,1.),.UNSPECIFIED.);
#3817=B_SPLINE_CURVE_WITH_KNOTS('',3,(#201791,#201792,#201793,#201794),
 .UNSPECIFIED.,.F.,.F.,(4,4),(0.,1.),.UNSPECIFIED.);
#3818=B_SPLINE_CURVE_WITH_KNOTS('',3,(#201798,#201799,#201800,#201801,#201802,
#201803),.UNSPECIFIED.,.F.,.F.,(4,2,4),(0.,0.5,0.999998469368936),
 .UNSPECIFIED.);
#3819=B_SPLINE_CURVE_WITH_KNOTS('',3,(#201807,#201808,#201809,#201810),
 .UNSPECIFIED.,.F.,.F.,(4,4),(-1.86014579610673E-10,0.00864194787832824),
 .UNSPECIFIED.);
#3820=B_SPLINE_CURVE_WITH_KNOTS('',3,(#201815,#201816,#201817,#201818),
 .UNSPECIFIED.,.F.,.F.,(4,4),(0.,1.),.UNSPECIFIED.);
#3821=B_SPLINE_CURVE_WITH_KNOTS('',3,(#201821,#201822,#201823,#201824,#201825,
#201826),.UNSPECIFIED.,.F.,.F.,(4,2,4),(-0.602376962883072,-0.565660317003448,
-0.55277162405353),.UNSPECIFIED.);
#3822=B_SPLINE_CURVE_WITH_KNOTS('',3,(#201831,#201832,#201833,#201834,#201835,
#201836,#201837,#201838,#201839,#201840,#201841,#201842,#201843,#201844),
 .UNSPECIFIED.,.F.,.F.,(4,2,2,2,2,2,4),(-0.368384853544898,-0.367786217608761,
-0.329069895906252,-0.292150003381362,-0.249385960814224,-0.215002873199853,
-0.183892901153489),.UNSPECIFIED.);
#3823=B_SPLINE_CURVE_WITH_KNOTS('',3,(#201845,#201846,#201847,#201848,#201849,
#201850,#201851,#201852,#201853,#201854,#201855,#201856,#201857,#201858,
#201859,#201860,#201861,#201862,#201863,#201864,#201865,#201866,#201867,
#201868,#201869,#201870,#201871,#201872,#201873,#201874,#201875,#201876,
#201877,#201878,#201879,#201880,#201881,#201882,#201883,#201884,#201885,
#201886,#201887,#201888,#201889,#201890,#201891,#201892,#201893,#201894,
#201895,#201896,#201897,#201898,#201899,#201900,#201901,#201902),
 .UNSPECIFIED.,.F.,.F.,(4,3,3,3,3,3,3,3,3,3,3,3,3,3,3,3,3,3,3,4),(0.,0.0461725888610183,
0.0932177851171033,0.141635227393738,0.190890359135597,0.241390326247572,
0.25,0.302025681417907,0.355924146191863,0.410936297159819,0.467796948089185,
0.5,0.559184130325139,0.620836972736315,0.685418486368157,0.75,0.818568578311649,
0.888691069133739,0.960872572894611,1.),.UNSPECIFIED.);
#3824=B_SPLINE_CURVE_WITH_KNOTS('',3,(#201908,#201909,#201910,#201911),
 .UNSPECIFIED.,.F.,.F.,(4,4),(0.,1.),.UNSPECIFIED.);
#3825=B_SPLINE_CURVE_WITH_KNOTS('',3,(#201913,#201914,#201915,#201916,#201917,
#201918),.UNSPECIFIED.,.F.,.F.,(4,2,4),(-0.0496057210713442,-0.0367168398121519,
-9.73787607147503E-8),.UNSPECIFIED.);
#3826=B_SPLINE_CURVE_WITH_KNOTS('',3,(#201923,#201924,#201925,#201926,#201927,
#201928,#201929,#201930,#201931,#201932,#201933,#201934,#201935,#201936,
#201937,#201938,#201939,#201940,#201941,#201942,#201943,#201944,#201945,
#201946,#201947,#201948,#201949,#201950,#201951,#201952,#201953,#201954,
#201955,#201956,#201957,#201958,#201959,#201960,#201961,#201962,#201963,
#201964,#201965,#201966,#201967,#201968,#201969,#201970,#201971,#201972,
#201973,#201974),.UNSPECIFIED.,.F.,.F.,(4,3,3,3,3,3,3,3,3,3,3,3,3,3,3,3,
3,4),(0.,0.0800711387162588,0.158342405976091,0.234284268694453,0.25,0.3230356922756,
0.394656937150207,0.464309515802778,0.5,0.566968209012186,0.632801357834364,
0.69693931130787,0.75,0.8125,0.873196781957114,0.933000413378309,0.99163634545551,
1.),.UNSPECIFIED.);
#3827=B_SPLINE_CURVE_WITH_KNOTS('',3,(#201975,#201976,#201977,#201978,#201979,
#201980,#201981,#201982,#201983,#201984,#201985,#201986,#201987,#201988,
#201989,#201990,#201991,#201992,#201993,#201994,#201995,#201996,#201997,
#201998,#201999,#202000,#202001,#202002,#202003,#202004,#202005,#202006,
#202007,#202008,#202009,#202010,#202011,#202012,#202013,#202014,#202015,
#202016,#202017,#202018,#202019,#202020,#202021,#202022,#202023,#202024,
#202025,#202026,#202027,#202028,#202029,#202030,#202031,#202032,#202033,
#202034,#202035,#202036,#202037,#202038,#202039,#202040,#202041,#202042,
#202043,#202044),.UNSPECIFIED.,.F.,.F.,(4,3,3,3,3,3,3,3,3,3,3,3,3,3,3,3,
3,3,3,3,3,3,3,4),(1.26883112489953E-14,0.0830961796227903,0.166548089811032,
0.249999999999274,0.334301910761384,0.374999999998934,0.437499999998785,
0.468749999998686,0.484374999998632,0.493159452463362,0.499999999998577,
0.566148540503783,0.624999999998504,0.687499999998504,0.71874999999847,
0.734374999998478,0.743202391048545,0.749999999998485,0.80103541750002,
0.850450237531955,0.860457608690109,0.91133235748311,0.962207106276111,
0.999999999999978),.UNSPECIFIED.);
#3828=B_SPLINE_CURVE_WITH_KNOTS('',3,(#202047,#202048,#202049,#202050,#202051,
#202052,#202053,#202054,#202055,#202056,#202057,#202058,#202059,#202060,
#202061,#202062,#202063,#202064,#202065,#202066,#202067,#202068,#202069,
#202070,#202071,#202072,#202073,#202074,#202075,#202076,#202077,#202078,
#202079,#202080,#202081,#202082,#202083,#202084,#202085,#202086,#202087,
#202088,#202089,#202090,#202091,#202092,#202093,#202094,#202095,#202096,
#202097,#202098,#202099,#202100,#202101,#202102,#202103,#202104,#202105,
#202106,#202107,#202108,#202109,#202110,#202111,#202112,#202113,#202114,
#202115,#202116,#202117,#202118,#202119,#202120,#202121,#202122,#202123,
#202124,#202125,#202126,#202127,#202128,#202129,#202130,#202131,#202132,
#202133,#202134,#202135,#202136,#202137,#202138,#202139,#202140,#202141,
#202142,#202143,#202144,#202145,#202146,#202147,#202148,#202149),
 .UNSPECIFIED.,.F.,.F.,(4,3,3,3,3,3,3,3,3,3,3,3,3,3,3,3,3,3,3,3,3,3,3,3,
3,3,3,3,3,3,3,3,3,3,4),(0.,0.0799267803931032,0.125000000000967,0.18750000000145,
0.214740428802233,0.241519939857458,0.250000000001933,0.318909195087723,
0.375000000002581,0.437500000002722,0.468750000002788,0.484375000002816,
0.49426162182467,0.500000000002844,0.552305911232785,0.602241983563266,
0.625000000002693,0.673483669170703,0.687500000002471,0.718750000002353,
0.734375000002295,0.750000000002236,0.799839898580796,0.812500000001767,
0.843750000001656,0.851562500001556,0.856647149366287,0.859375000001456,
0.875000000001258,0.899339245513559,0.92413541651759,0.949457501989224,
0.952015452323115,0.978035115247578,1.),.UNSPECIFIED.);
#3829=B_SPLINE_CURVE_WITH_KNOTS('',3,(#202152,#202153,#202154,#202155,#202156,
#202157,#202158,#202159,#202160,#202161,#202162,#202163,#202164,#202165,
#202166,#202167,#202168,#202169,#202170,#202171,#202172,#202173,#202174,
#202175,#202176,#202177,#202178,#202179,#202180,#202181,#202182,#202183,
#202184,#202185,#202186,#202187,#202188,#202189,#202190,#202191,#202192,
#202193,#202194,#202195,#202196,#202197,#202198,#202199,#202200,#202201,
#202202,#202203,#202204,#202205,#202206,#202207,#202208,#202209,#202210,
#202211,#202212,#202213,#202214,#202215,#202216,#202217,#202218,#202219,
#202220,#202221,#202222,#202223,#202224,#202225,#202226,#202227,#202228,
#202229,#202230),.UNSPECIFIED.,.F.,.F.,(4,3,3,3,3,3,3,3,3,3,3,3,3,3,3,3,
3,3,3,3,3,3,3,3,3,3,4),(0.,0.0326923727894959,0.0625000000000374,0.0937500000000561,
0.109375000000064,0.117187500000092,0.123368054759373,0.125000000000121,
0.187500000000107,0.246840776542387,0.250000000000093,0.305387324350017,
0.360417341971504,0.375000000000066,0.430472335731182,0.437499999999978,
0.462938784348969,0.488642421191054,0.499999999999891,0.570920245873087,
0.624999999999912,0.66675120844092,0.709465897463906,0.749999999999932,
0.830730016906399,0.9153650084532,1.),.UNSPECIFIED.);
#3830=B_SPLINE_CURVE_WITH_KNOTS('',3,(#202234,#202235,#202236,#202237),
 .UNSPECIFIED.,.F.,.F.,(4,4),(-1.37034406278329E-10,0.00864297654082352),
 .UNSPECIFIED.);
#3831=B_SPLINE_CURVE_WITH_KNOTS('',3,(#202243,#202244,#202245,#202246,#202247,
#202248,#202249,#202250,#202251,#202252,#202253,#202254,#202255,#202256),
 .UNSPECIFIED.,.F.,.F.,(4,2,2,2,2,2,4),(-0.000282779847225633,0.,0.0230038680627129,
0.0345902368307006,0.0446906266137447,0.0495987523887756,0.054328705815769),
 .UNSPECIFIED.);
#3832=B_SPLINE_CURVE_WITH_KNOTS('',3,(#202261,#202262,#202263,#202264,#202265,
#202266,#202267,#202268,#202269,#202270,#202271,#202272,#202273,#202274,
#202275,#202276,#202277,#202278,#202279,#202280,#202281,#202282,#202283,
#202284,#202285,#202286,#202287,#202288,#202289,#202290,#202291,#202292,
#202293,#202294,#202295,#202296,#202297,#202298,#202299,#202300,#202301,
#202302,#202303,#202304,#202305,#202306,#202307,#202308,#202309,#202310,
#202311,#202312,#202313,#202314,#202315,#202316,#202317,#202318,#202319,
#202320,#202321,#202322,#202323,#202324),.UNSPECIFIED.,.F.,.F.,(4,3,3,3,
3,3,3,3,3,3,3,3,3,3,3,3,3,3,3,3,3,4),(0.,0.0923780981521491,0.182122582801005,
0.250000000000181,0.348459069055316,0.443542769200817,0.500000000000363,
0.535295977101502,0.569859225377662,0.602484346950502,0.625000000000771,
0.668643767708532,0.687500000000826,0.718750000001078,0.734375000001147,
0.743370721509425,0.750000000001215,0.806720483544825,0.865328515756869,
0.926366518245567,0.931901477143632,1.),.UNSPECIFIED.);
#3833=B_SPLINE_CURVE_WITH_KNOTS('',3,(#202329,#202330,#202331,#202332),
 .UNSPECIFIED.,.F.,.F.,(4,4),(0.,1.),.UNSPECIFIED.);
#3834=B_SPLINE_CURVE_WITH_KNOTS('',3,(#202335,#202336,#202337,#202338,#202339,
#202340),.UNSPECIFIED.,.F.,.F.,(4,2,4),(-0.602376507922947,-0.565659872441699,
-0.552771241148598),.UNSPECIFIED.);
#3835=B_SPLINE_CURVE_WITH_KNOTS('',3,(#202346,#202347,#202348,#202349),
 .UNSPECIFIED.,.F.,.F.,(4,4),(0.,1.),.UNSPECIFIED.);
#3836=B_SPLINE_CURVE_WITH_KNOTS('',3,(#202351,#202352,#202353,#202354,#202355,
#202356),.UNSPECIFIED.,.F.,.F.,(4,2,4),(0.552771014188781,0.565659916318089,
0.602376676787169),.UNSPECIFIED.);
#3837=B_SPLINE_CURVE_WITH_KNOTS('',3,(#202359,#202360,#202361,#202362,#202363,
#202364,#202365,#202366,#202367,#202368,#202369,#202370,#202371,#202372,
#202373,#202374,#202375,#202376,#202377,#202378,#202379,#202380,#202381,
#202382,#202383,#202384,#202385,#202386,#202387,#202388,#202389,#202390,
#202391,#202392,#202393,#202394,#202395,#202396,#202397,#202398,#202399,
#202400,#202401,#202402,#202403,#202404,#202405,#202406,#202407,#202408,
#202409,#202410,#202411,#202412,#202413,#202414,#202415,#202416,#202417,
#202418,#202419,#202420,#202421,#202422,#202423,#202424,#202425,#202426,
#202427,#202428,#202429,#202430,#202431,#202432,#202433,#202434,#202435,
#202436,#202437,#202438,#202439,#202440,#202441,#202442,#202443,#202444,
#202445,#202446,#202447,#202448,#202449,#202450,#202451,#202452,#202453,
#202454,#202455,#202456,#202457,#202458,#202459,#202460,#202461),
 .UNSPECIFIED.,.F.,.F.,(4,3,3,3,3,3,3,3,3,3,3,3,3,3,3,3,3,3,3,3,3,3,3,3,
3,3,3,3,3,3,3,3,3,3,4),(0.,0.0799269737590696,0.124999999999224,0.187499999998931,
0.214740428676715,0.241519939316025,0.249999999998638,0.31890919868034,
0.374999999997851,0.437499999997566,0.468749999997562,0.484374999997704,
0.494261634750908,0.499999999997845,0.552305937074091,0.602242037201765,
0.624999999998094,0.673483713300068,0.687499999998318,0.71874999999843,
0.734374999998487,0.749999999998543,0.799839912077532,0.812499999998642,
0.843749999998715,0.851562499998776,0.856647074183942,0.859374999998837,
0.874999999998988,0.899339441512853,0.924135700466697,0.949458129333773,
0.952109677064811,0.978129350353365,0.999999999999949),.UNSPECIFIED.);
#3838=B_SPLINE_CURVE_WITH_KNOTS('',3,(#202464,#202465,#202466,#202467,#202468,
#202469,#202470,#202471,#202472,#202473,#202474,#202475,#202476,#202477,
#202478,#202479,#202480,#202481,#202482,#202483,#202484,#202485,#202486,
#202487,#202488,#202489,#202490,#202491,#202492,#202493,#202494,#202495,
#202496,#202497,#202498,#202499,#202500,#202501,#202502,#202503,#202504,
#202505,#202506,#202507,#202508,#202509,#202510,#202511,#202512,#202513,
#202514,#202515,#202516,#202517,#202518,#202519,#202520,#202521,#202522,
#202523,#202524,#202525,#202526,#202527,#202528,#202529,#202530,#202531,
#202532,#202533,#202534,#202535,#202536,#202537,#202538,#202539,#202540,
#202541,#202542),.UNSPECIFIED.,.F.,.F.,(4,3,3,3,3,3,3,3,3,3,3,3,3,3,3,3,
3,3,3,3,3,3,3,3,3,3,4),(0.,0.0326914103908071,0.0624999999991304,0.0937499999985807,
0.109374999998186,0.117187499997997,0.12336806417173,0.124999999997809,
0.187499999997989,0.24684158713182,0.24999999999817,0.305382091155999,0.360035785573009,
0.37499999999853,0.430472284876006,0.437499999998596,0.46293870393819,0.488642257582399,
0.499999999998661,0.570920247396759,0.624999999999036,0.666751133115327,
0.709465747080043,0.749999999999411,0.830729948565416,0.915364974282708,
1.),.UNSPECIFIED.);
#3839=B_SPLINE_CURVE_WITH_KNOTS('',3,(#202552,#202553,#202554,#202555,#202556,
#202557,#202558,#202559,#202560,#202561,#202562,#202563,#202564,#202565),
 .UNSPECIFIED.,.F.,.F.,(4,2,2,2,2,2,4),(-0.00030682029716949,0.,0.03591078455834,
0.0592940232158302,0.0796946050154219,0.0896103734723769,0.0991785008098401),
 .UNSPECIFIED.);
#3840=B_SPLINE_CURVE_WITH_KNOTS('',3,(#202568,#202569,#202570,#202571,#202572,
#202573,#202574,#202575,#202576,#202577,#202578,#202579,#202580,#202581,
#202582,#202583,#202584,#202585,#202586,#202587,#202588,#202589,#202590,
#202591,#202592,#202593,#202594,#202595,#202596,#202597,#202598,#202599,
#202600,#202601,#202602,#202603,#202604,#202605,#202606,#202607,#202608,
#202609,#202610,#202611,#202612,#202613,#202614,#202615,#202616,#202617,
#202618,#202619,#202620,#202621,#202622,#202623,#202624,#202625,#202626,
#202627,#202628,#202629,#202630,#202631,#202632,#202633,#202634,#202635,
#202636,#202637,#202638,#202639,#202640,#202641,#202642,#202643,#202644,
#202645,#202646,#202647,#202648,#202649),.UNSPECIFIED.,.F.,.F.,(4,3,3,3,
3,3,3,3,3,3,3,3,3,3,3,3,3,3,3,3,3,3,3,3,3,3,3,4),(2.5607279231131E-8,0.0957867049061407,
0.188529567299852,0.249999999999858,0.333048178002869,0.374999999999712,
0.437499999999695,0.466451650543105,0.49578905356765,0.499999999999678,
0.566262349585571,0.624999999999513,0.687499999999485,0.718749999999472,
0.734374999999525,0.743610377520136,0.749999999999579,0.796655298971932,
0.812499999999934,0.843750000000112,0.85937500000009,0.868043863505111,
0.875000000000068,0.904627036646137,0.93517637567158,0.967139979683831,
0.982698350665085,1.),.UNSPECIFIED.);
#3841=B_SPLINE_CURVE_WITH_KNOTS('',3,(#202683,#202684,#202685,#202686,#202687,
#202688,#202689),.UNSPECIFIED.,.F.,.F.,(4,3,4),(1.14880913860953E-13,0.642214955878327,
0.999478447875096),.UNSPECIFIED.);
#3842=B_SPLINE_CURVE_WITH_KNOTS('',3,(#202694,#202695,#202696,#202697,#202698,
#202699,#202700),.UNSPECIFIED.,.F.,.F.,(4,3,4),(4.28882415155116E-5,0.377256128523359,
0.998714673612065),.UNSPECIFIED.);
#3843=B_SPLINE_CURVE_WITH_KNOTS('',3,(#202702,#202703,#202704,#202705),
 .UNSPECIFIED.,.F.,.F.,(4,4),(-10.4329419500874,-10.2336023137748),
 .UNSPECIFIED.);
#3844=B_SPLINE_CURVE_WITH_KNOTS('',3,(#202706,#202707,#202708,#202709,#202710,
#202711,#202712,#202713,#202714,#202715,#202716,#202717,#202718,#202719,
#202720,#202721),.UNSPECIFIED.,.F.,.F.,(4,3,3,3,3,4),(0.,0.0617369672198793,
0.25,0.5,0.727028778362766,1.),.UNSPECIFIED.);
#3845=B_SPLINE_CURVE_WITH_KNOTS('',3,(#202723,#202724,#202725,#202726,#202727,
#202728,#202729),.UNSPECIFIED.,.F.,.F.,(4,3,4),(1.70170936070472E-13,0.757575683189681,
0.999414228597528),.UNSPECIFIED.);
#3846=B_SPLINE_CURVE_WITH_KNOTS('',3,(#202731,#202732,#202733,#202734),
 .UNSPECIFIED.,.F.,.F.,(4,4),(12.4438117204256,12.6426328921818),
 .UNSPECIFIED.);
#3847=B_SPLINE_CURVE_WITH_KNOTS('',3,(#202735,#202736,#202737,#202738,#202739,
#202740,#202741,#202742,#202743,#202744,#202745,#202746,#202747),
 .UNSPECIFIED.,.F.,.F.,(4,3,3,3,4),(7.21469537454905E-5,0.322906992960994,
0.5,0.822624159753216,0.999999999999639),.UNSPECIFIED.);
#3848=B_SPLINE_CURVE_WITH_KNOTS('',3,(#202753,#202754,#202755,#202756,#202757,
#202758),.UNSPECIFIED.,.F.,.F.,(4,2,4),(-0.0105509458995421,0.,0.000595976179315802),
 .UNSPECIFIED.);
#3849=B_SPLINE_CURVE_WITH_KNOTS('',3,(#202759,#202760,#202761,#202762,#202763,
#202764,#202765,#202766,#202767,#202768,#202769,#202770),.UNSPECIFIED.,
 .F.,.F.,(4,2,2,2,2,4),(-0.042258570858639,-0.0358141745031658,-0.0286917558272091,
-0.019833231414213,-0.0121853152805175,-0.0105509458995421),
 .UNSPECIFIED.);
#3850=B_SPLINE_CURVE_WITH_KNOTS('',3,(#202771,#202772,#202773,#202774,#202775,
#202776,#202777,#202778,#202779,#202780,#202781,#202782,#202783,#202784),
 .UNSPECIFIED.,.F.,.F.,(4,2,2,2,2,2,4),(-0.366683461350914,-0.366089778531998,
-0.327514473184151,-0.290772123004129,-0.248213725970086,-0.213995981148638,
-0.183035611987953),.UNSPECIFIED.);
#3851=B_SPLINE_CURVE_WITH_KNOTS('',3,(#202789,#202790,#202791,#202792,#202793,
#202794,#202795,#202796,#202797,#202798,#202799,#202800,#202801,#202802),
 .UNSPECIFIED.,.F.,.F.,(4,2,2,2,2,2,4),(-0.363944417174696,-0.363349301737922,
-0.325108104333821,-0.288640440414871,-0.246400210682647,-0.212438278384689,
-0.181709369592065),.UNSPECIFIED.);
#3852=B_SPLINE_CURVE_WITH_KNOTS('',3,(#202806,#202807,#202808,#202809,#202810,
#202811,#202812,#202813,#202814,#202815,#202816,#202817,#202818,#202819),
 .UNSPECIFIED.,.F.,.F.,(4,2,2,2,2,2,4),(-0.09349085354021,-0.0838509995993277,
-0.0662688409120514,-0.0444009915599895,-0.0255216122235501,0.,0.000462709986681628),
 .UNSPECIFIED.);
#3853=B_SPLINE_CURVE_WITH_KNOTS('',3,(#202820,#202821,#202822,#202823),
 .UNSPECIFIED.,.F.,.F.,(4,4),(-0.0997595995620732,-0.09349085354021),
 .UNSPECIFIED.);
#3854=B_SPLINE_CURVE_WITH_KNOTS('',3,(#202826,#202827,#202828,#202829),
 .UNSPECIFIED.,.F.,.F.,(4,4),(-25.9357340197299,-25.8412668993461),
 .UNSPECIFIED.);
#3855=B_SPLINE_CURVE_WITH_KNOTS('',3,(#202834,#202835,#202836,#202837,#202838,
#202839),.UNSPECIFIED.,.F.,.F.,(4,2,4),(-0.0895342862212942,-0.0447328094319442,
-2.34095538786949E-9),.UNSPECIFIED.);
#3856=B_SPLINE_CURVE_WITH_KNOTS('',3,(#202841,#202842,#202843,#202844,#202845,
#202846),.UNSPECIFIED.,.F.,.F.,(4,2,4),(0.000365386951347592,0.0347799975503526,
0.0667209148445074),.UNSPECIFIED.);
#3857=B_SPLINE_CURVE_WITH_KNOTS('',3,(#202853,#202854,#202855,#202856,#202857,
#202858),.UNSPECIFIED.,.F.,.F.,(4,2,4),(-0.0667204821961805,-0.0331208289416604,
-0.000262692951131233),.UNSPECIFIED.);
#3858=B_SPLINE_CURVE_WITH_KNOTS('',3,(#202860,#202861,#202862,#202863,#202864,
#202865),.UNSPECIFIED.,.F.,.F.,(4,2,4),(2.92430430588665E-9,0.0447851960652607,
0.0896369861532438),.UNSPECIFIED.);
#3859=B_SPLINE_CURVE_WITH_KNOTS('',3,(#202880,#202881,#202882,#202883,#202884,
#202885,#202886,#202887,#202888,#202889,#202890,#202891),.UNSPECIFIED.,
 .F.,.F.,(4,2,2,2,2,4),(-0.336852987802375,-0.32916518940811,-0.292234349123206,
-0.249457625958833,-0.215064342934608,-0.183945146049802),.UNSPECIFIED.);
#3860=B_SPLINE_CURVE_WITH_KNOTS('',3,(#202893,#202894,#202895,#202896,#202897,
#202898),.UNSPECIFIED.,.F.,.F.,(4,2,4),(-0.368490459254717,-0.36789138126972,
-0.336852987802375),.UNSPECIFIED.);
#3861=B_SPLINE_CURVE_WITH_KNOTS('',3,(#202902,#202903,#202904,#202905,#202906,
#202907,#202908,#202909,#202910,#202911,#202912,#202913,#202914,#202915),
 .UNSPECIFIED.,.F.,.F.,(4,2,2,2,2,2,4),(-0.0705171821378595,-0.0633144979326457,
-0.0503320478921064,-0.0341850963570817,-0.0202447914096028,0.,0.000232268217307194),
 .UNSPECIFIED.);
#3862=B_SPLINE_CURVE_WITH_KNOTS('',3,(#202916,#202917,#202918,#202919),
 .UNSPECIFIED.,.F.,.F.,(4,4),(-0.0750611130147339,-0.0705171821378595),
 .UNSPECIFIED.);
#3863=B_SPLINE_CURVE_WITH_KNOTS('',3,(#202927,#202928,#202929,#202930,#202931,
#202932),.UNSPECIFIED.,.F.,.F.,(4,2,4),(1.90038165000561E-6,0.0292875109898257,
0.0585737474646977),.UNSPECIFIED.);
#3864=B_SPLINE_CURVE_WITH_KNOTS('',3,(#202938,#202939,#202940,#202941,#202942,
#202943,#202944,#202945,#202946,#202947,#202948,#202949,#202950,#202951,
#202952,#202953,#202954,#202955,#202956,#202957,#202958,#202959,#202960,
#202961,#202962,#202963,#202964,#202965,#202966,#202967,#202968,#202969,
#202970,#202971,#202972,#202973,#202974,#202975,#202976,#202977,#202978,
#202979,#202980,#202981,#202982,#202983,#202984,#202985,#202986,#202987,
#202988,#202989,#202990,#202991,#202992,#202993,#202994,#202995,#202996,
#202997,#202998,#202999,#203000,#203001,#203002,#203003,#203004,#203005,
#203006,#203007,#203008,#203009,#203010,#203011,#203012,#203013,#203014,
#203015,#203016),.UNSPECIFIED.,.F.,.F.,(4,3,3,3,3,3,3,3,3,3,3,3,3,3,3,3,
3,3,3,3,3,3,3,3,3,3,4),(0.,0.0407608503370915,0.0831719381864617,0.125000000001508,
0.169768061568094,0.187500000002273,0.218750000002838,0.234375000002927,
0.243748368098707,0.250000000003017,0.359458562758938,0.37500000000249,
0.437500000002213,0.465896611208352,0.493948487839355,0.500000000001936,
0.578490015627953,0.625000000001691,0.687500000001568,0.703125000001533,
0.718750000001497,0.750000000001426,0.793117261024476,0.837393807885242,
0.875000000000713,0.937500000000356,1.),.UNSPECIFIED.);
#3865=B_SPLINE_CURVE_WITH_KNOTS('',3,(#203017,#203018,#203019,#203020,#203021,
#203022),.UNSPECIFIED.,.F.,.F.,(4,2,4),(9.29958452663692E-8,0.0367168386734398,
0.0496057094307864),.UNSPECIFIED.);
#3866=B_SPLINE_CURVE_WITH_KNOTS('',3,(#203035,#203036,#203037,#203038),
 .UNSPECIFIED.,.F.,.F.,(4,4),(0.,1.),.UNSPECIFIED.);
#3867=B_SPLINE_CURVE_WITH_KNOTS('',3,(#203043,#203044,#203045,#203046,#203047,
#203048,#203049,#203050,#203051,#203052,#203053,#203054,#203055,#203056,
#203057,#203058,#203059,#203060,#203061,#203062,#203063,#203064,#203065,
#203066,#203067,#203068,#203069,#203070,#203071,#203072,#203073,#203074,
#203075,#203076,#203077,#203078,#203079,#203080,#203081,#203082,#203083,
#203084,#203085,#203086,#203087,#203088,#203089,#203090,#203091,#203092,
#203093,#203094),.UNSPECIFIED.,.F.,.F.,(4,3,3,3,3,3,3,3,3,3,3,3,3,3,3,3,
3,4),(1.20580081738214E-13,0.080049876820262,0.158297303482776,0.234211556799884,
0.25,0.323003203539714,0.394590559864086,0.464206806202376,0.5,0.566927832289282,
0.632720046263704,0.696815554084153,0.75,0.8125,0.87315263181262,0.932910781723353,
0.991498822586778,1.),.UNSPECIFIED.);
#3868=B_SPLINE_CURVE_WITH_KNOTS('',3,(#203097,#203098,#203099,#203100,#203101,
#203102,#203103,#203104,#203105,#203106,#203107,#203108,#203109,#203110,
#203111,#203112,#203113,#203114,#203115,#203116,#203117,#203118,#203119,
#203120,#203121,#203122,#203123,#203124,#203125,#203126,#203127,#203128,
#203129,#203130,#203131,#203132,#203133,#203134,#203135,#203136,#203137,
#203138,#203139,#203140,#203141,#203142,#203143,#203144,#203145,#203146,
#203147,#203148,#203149,#203150,#203151,#203152,#203153,#203154,#203155,
#203156,#203157,#203158,#203159,#203160,#203161,#203162,#203163,#203164,
#203165,#203166,#203167,#203168,#203169,#203170,#203171,#203172,#203173,
#203174,#203175,#203176,#203177,#203178,#203179,#203180,#203181,#203182,
#203183,#203184,#203185,#203186,#203187,#203188,#203189,#203190,#203191,
#203192,#203193,#203194,#203195,#203196,#203197,#203198,#203199),
 .UNSPECIFIED.,.F.,.F.,(4,3,3,3,3,3,3,3,3,3,3,3,3,3,3,3,3,3,3,3,3,3,3,3,
3,3,3,3,3,3,3,3,3,3,4),(0.,0.0799270134835001,0.125000000000449,0.187500000000677,
0.214740353283872,0.241519788364733,0.250000000000905,0.318909198787459,
0.375000000001304,0.437500000001488,0.468750000001567,0.484375000001629,
0.494261605166327,0.500000000001691,0.552305882760625,0.602241923875316,
0.625000000001215,0.673483616918916,0.687500000000944,0.71875000000084,
0.734375000000788,0.750000000000736,0.799839899614077,0.812500000000582,
0.843750000000473,0.851562500000446,0.856647115268461,0.859375000000419,
0.875000000000328,0.899338388844754,0.924133774811505,0.949454833322722,
0.951933392948992,0.977952300040289,0.99999999999992),.UNSPECIFIED.);
#3869=B_SPLINE_CURVE_WITH_KNOTS('',3,(#203204,#203205,#203206,#203207),
 .UNSPECIFIED.,.F.,.F.,(4,4),(-22.2111711329478,-22.1166990148933),
 .UNSPECIFIED.);
#3870=B_SPLINE_CURVE_WITH_KNOTS('',3,(#203213,#203214,#203215,#203216,#203217,
#203218),.UNSPECIFIED.,.F.,.F.,(4,2,4),(-0.0585737363789959,-0.0292875027277427,
-1.99289717299438E-6),.UNSPECIFIED.);
#3871=B_SPLINE_CURVE_WITH_KNOTS('',3,(#203226,#203227,#203228,#203229,#203230,
#203231),.UNSPECIFIED.,.F.,.F.,(4,2,4),(5.84926168650371E-7,0.5,1.),
 .UNSPECIFIED.);
#3872=B_SPLINE_CURVE_WITH_KNOTS('',3,(#203235,#203236,#203237,#203238),
 .UNSPECIFIED.,.F.,.F.,(4,4),(0.,1.),.UNSPECIFIED.);
#3873=B_SPLINE_CURVE_WITH_KNOTS('',3,(#203240,#203241,#203242,#203243),
 .UNSPECIFIED.,.F.,.F.,(4,4),(0.,1.),.UNSPECIFIED.);
#3874=B_SPLINE_CURVE_WITH_KNOTS('',3,(#203245,#203246,#203247,#203248),
 .UNSPECIFIED.,.F.,.F.,(4,4),(0.,0.999184368171821),.UNSPECIFIED.);
#3875=B_SPLINE_CURVE_WITH_KNOTS('',3,(#203250,#203251,#203252,#203253),
 .UNSPECIFIED.,.F.,.F.,(4,4),(0.,0.999999976572745),.UNSPECIFIED.);
#3876=B_SPLINE_CURVE_WITH_KNOTS('',3,(#203262,#203263,#203264,#203265,#203266,
#203267,#203268,#203269,#203270,#203271,#203272,#203273,#203274,#203275),
 .UNSPECIFIED.,.F.,.F.,(4,2,2,2,2,2,4),(-0.00365712725012031,0.,0.0315004910754072,
0.0534768800267019,0.07264993270735,0.081969250093983,0.0909617803824685),
 .UNSPECIFIED.);
#3877=B_SPLINE_CURVE_WITH_KNOTS('',3,(#203293,#203294,#203295,#203296,#203297,
#203298,#203299,#203300,#203301,#203302,#203303,#203304,#203305,#203306,
#203307,#203308,#203309,#203310,#203311),.UNSPECIFIED.,.F.,.F.,(4,3,3,3,
3,3,4),(5.89405397509727E-13,0.189085549826811,0.373974968307289,0.550233251798528,
0.721019720002225,0.885142276221356,0.999999999999924),.UNSPECIFIED.);
#3878=B_SPLINE_CURVE_WITH_KNOTS('',3,(#203312,#203313,#203314,#203315,#203316,
#203317),.UNSPECIFIED.,.F.,.F.,(4,2,4),(0.,0.5,1.),.UNSPECIFIED.);
#3879=B_SPLINE_CURVE_WITH_KNOTS('',3,(#203348,#203349,#203350,#203351,#203352,
#203353,#203354,#203355,#203356,#203357,#203358,#203359,#203360,#203361,
#203362,#203363),.UNSPECIFIED.,.F.,.F.,(4,3,3,3,3,4),(2.54932506235292E-7,
0.234427644545683,0.459897832737377,0.677960291460886,0.886043235052415,
1.),.UNSPECIFIED.);
#3880=B_SPLINE_CURVE_WITH_KNOTS('',3,(#203389,#203390,#203391,#203392),
 .UNSPECIFIED.,.F.,.F.,(4,4),(0.,1.),.UNSPECIFIED.);
#3881=B_SPLINE_CURVE_WITH_KNOTS('',3,(#203406,#203407,#203408,#203409),
 .UNSPECIFIED.,.F.,.F.,(4,4),(0.,1.),.UNSPECIFIED.);
#3882=B_SPLINE_CURVE_WITH_KNOTS('',3,(#203411,#203412,#203413,#203414),
 .UNSPECIFIED.,.F.,.F.,(4,4),(0.,1.),.UNSPECIFIED.);
#3883=B_SPLINE_CURVE_WITH_KNOTS('',3,(#203415,#203416,#203417,#203418,#203419,
#203420,#203421),.UNSPECIFIED.,.F.,.F.,(4,3,4),(0.,0.655584910229477,0.999999999999571),
 .UNSPECIFIED.);
#3884=B_SPLINE_CURVE_WITH_KNOTS('',3,(#203452,#203453,#203454,#203455,#203456,
#203457,#203458),.UNSPECIFIED.,.F.,.F.,(4,3,4),(5.85863140978622E-13,0.491953352855938,
1.),.UNSPECIFIED.);
#3885=B_SPLINE_CURVE_WITH_KNOTS('',3,(#203498,#203499,#203500,#203501,#203502,
#203503,#203504,#203505,#203506,#203507,#203508,#203509,#203510),
 .UNSPECIFIED.,.F.,.F.,(4,3,3,3,4),(7.32224993228711E-9,0.369050763664853,
0.508037625920557,0.957356861302527,1.),.UNSPECIFIED.);
#3886=B_SPLINE_CURVE_WITH_KNOTS('',3,(#203514,#203515,#203516,#203517,#203518,
#203519,#203520,#203521,#203522,#203523),.UNSPECIFIED.,.F.,.F.,(4,2,2,2,
4),(0.,0.230885218619066,0.461770437238132,0.692655655857198,0.923540874476263),
 .UNSPECIFIED.);
#3887=B_SPLINE_CURVE_WITH_KNOTS('',3,(#203524,#203525,#203526,#203527),
 .UNSPECIFIED.,.F.,.F.,(4,4),(0.923540874476263,0.999999977628688),
 .UNSPECIFIED.);
#3888=B_SPLINE_CURVE_WITH_KNOTS('',3,(#203529,#203530,#203531,#203532,#203533,
#203534,#203535,#203536,#203537,#203538,#203539,#203540,#203541,#203542,
#203543,#203544,#203545,#203546,#203547,#203548,#203549,#203550,#203551,
#203552,#203553,#203554,#203555,#203556,#203557,#203558,#203559,#203560,
#203561,#203562,#203563,#203564,#203565,#203566,#203567,#203568,#203569,
#203570,#203571,#203572,#203573,#203574,#203575,#203576,#203577,#203578,
#203579,#203580,#203581,#203582,#203583,#203584,#203585,#203586,#203587,
#203588,#203589,#203590,#203591,#203592,#203593,#203594,#203595,#203596,
#203597,#203598,#203599,#203600,#203601,#203602,#203603,#203604,#203605,
#203606,#203607,#203608,#203609,#203610,#203611,#203612,#203613,#203614,
#203615,#203616,#203617,#203618,#203619,#203620,#203621,#203622,#203623,
#203624,#203625,#203626,#203627,#203628,#203629,#203630,#203631,#203632,
#203633,#203634,#203635,#203636,#203637,#203638,#203639,#203640,#203641,
#203642,#203643,#203644,#203645,#203646,#203647,#203648,#203649,#203650,
#203651,#203652),.UNSPECIFIED.,.F.,.F.,(4,3,3,3,3,3,3,3,3,3,3,3,3,3,3,3,
3,3,3,3,3,3,3,3,3,3,3,3,3,3,3,3,3,3,3,3,3,3,3,3,3,4),(0.,0.047881305608095,
0.0955912226351655,0.124999999999482,0.166989642124521,0.187499999999224,
0.218749999999091,0.234374999999024,0.242187499998861,0.247058058181442,
0.249999999998697,0.250437179851377,0.309205579114114,0.365185089788746,
0.374999999996437,0.419233408954905,0.437499999995148,0.46874999999451,
0.484374999994185,0.492358106658836,0.499999999993861,0.500252517309984,
0.535933145106689,0.573328329941563,0.612481890679172,0.624999999992836,
0.663796597521094,0.687499999992352,0.718749999992333,0.734374999992274,
0.742187499992308,0.746093749992566,0.748046874992694,0.749999999992823,
0.750080258410978,0.781590335023575,0.81506907626204,0.850179547882313,
0.889101739146548,0.928597990046368,0.966620094255297,1.),.UNSPECIFIED.);
#3889=B_SPLINE_CURVE_WITH_KNOTS('',3,(#203654,#203655,#203656,#203657,#203658,
#203659),.UNSPECIFIED.,.F.,.F.,(4,2,4),(0.,0.5,1.),.UNSPECIFIED.);
#3890=B_SPLINE_CURVE_WITH_KNOTS('',3,(#203660,#203661,#203662,#203663,#203664,
#203665,#203666,#203667,#203668,#203669,#203670,#203671,#203672,#203673,
#203674,#203675,#203676,#203677,#203678,#203679,#203680,#203681,#203682,
#203683,#203684,#203685,#203686,#203687,#203688,#203689,#203690,#203691,
#203692,#203693,#203694,#203695,#203696,#203697,#203698,#203699,#203700,
#203701,#203702,#203703,#203704,#203705,#203706,#203707,#203708,#203709,
#203710,#203711,#203712,#203713,#203714,#203715,#203716,#203717,#203718,
#203719,#203720,#203721,#203722,#203723,#203724,#203725,#203726,#203727,
#203728,#203729,#203730,#203731,#203732,#203733,#203734,#203735,#203736,
#203737,#203738,#203739,#203740,#203741,#203742,#203743,#203744,#203745,
#203746,#203747,#203748,#203749,#203750,#203751,#203752,#203753,#203754,
#203755,#203756,#203757,#203758,#203759,#203760,#203761,#203762,#203763,
#203764,#203765,#203766,#203767,#203768,#203769,#203770,#203771,#203772,
#203773,#203774,#203775,#203776,#203777,#203778,#203779,#203780,#203781,
#203782,#203783,#203784,#203785,#203786,#203787,#203788,#203789,#203790,
#203791,#203792,#203793,#203794,#203795),.UNSPECIFIED.,.F.,.F.,(4,3,3,3,
3,3,3,3,3,3,3,3,3,3,3,3,3,3,3,3,3,3,3,3,3,3,3,3,3,3,3,3,3,3,3,3,3,3,3,3,
3,3,3,3,3,4),(0.,0.0196433812664832,0.038988525398448,0.0601296815137413,
0.0787407404726239,0.0959785781817772,0.11559385859453,0.125000000005662,
0.16933619881395,0.18750000000837,0.218750000009677,0.234375000010284,0.242187500010662,
0.246093750010821,0.249213715848836,0.249807966679734,0.25000000001098,
0.290352260060364,0.330422950601558,0.367562849970702,0.375000000009933,
0.412457958747515,0.437500000009407,0.468750000009097,0.484375000008947,
0.492163001561619,0.499668990097016,0.500000000008797,0.539028555626957,
0.578985374233335,0.620593644512635,0.625000000007111,0.679182558167641,
0.6875000000062,0.718750000005745,0.734375000005418,0.742187500005309,0.747398053801773,
0.749692818176443,0.7500000000052,0.787300946091351,0.826881320362439,0.870743326772421,
0.917311166545327,0.967830463024972,0.999995818624343),.UNSPECIFIED.);
#3891=B_SPLINE_CURVE_WITH_KNOTS('',3,(#203798,#203799,#203800,#203801,#203802,
#203803),.UNSPECIFIED.,.F.,.F.,(4,2,4),(22.4328619189993,22.8999882075209,
23.5977608660872),.UNSPECIFIED.);
#3892=B_SPLINE_CURVE_WITH_KNOTS('',3,(#203805,#203806,#203807,#203808,#203809,
#203810,#203811,#203812,#203813,#203814,#203815,#203816,#203817,#203818,
#203819,#203820,#203821,#203822,#203823,#203824,#203825,#203826,#203827,
#203828,#203829,#203830,#203831,#203832,#203833,#203834,#203835,#203836,
#203837,#203838,#203839,#203840,#203841,#203842,#203843,#203844,#203845,
#203846,#203847,#203848,#203849,#203850,#203851,#203852,#203853,#203854,
#203855,#203856,#203857,#203858,#203859,#203860,#203861,#203862),
 .UNSPECIFIED.,.F.,.F.,(4,3,3,3,3,3,3,3,3,3,3,3,3,3,3,3,3,3,3,4),(0.0513916610065236,
0.0953911801573808,0.140267038166002,0.186522416265463,0.233627626239194,
0.281989740947708,0.288543745754893,0.338439294487141,0.390251837007368,
0.443216613925626,0.498067489312495,0.525695830503262,0.584983851690354,
0.644678635469579,0.706892732339724,0.762847915251631,0.828564533817576,
0.895382465538006,0.96339547965344,0.999999999999378),.UNSPECIFIED.);
#3893=B_SPLINE_CURVE_WITH_KNOTS('',3,(#203875,#203876,#203877,#203878),
 .UNSPECIFIED.,.F.,.F.,(4,4),(22.1167032945831,22.2111712963977),
 .UNSPECIFIED.);
#3894=B_SPLINE_CURVE_WITH_KNOTS('',3,(#203881,#203882,#203883,#203884,#203885,
#203886,#203887,#203888,#203889,#203890,#203891,#203892,#203893,#203894,
#203895,#203896,#203897,#203898,#203899,#203900,#203901,#203902,#203903,
#203904,#203905,#203906,#203907,#203908,#203909,#203910,#203911,#203912,
#203913,#203914,#203915,#203916,#203917,#203918,#203919,#203920,#203921,
#203922,#203923,#203924,#203925,#203926,#203927,#203928,#203929,#203930,
#203931,#203932,#203933,#203934,#203935,#203936,#203937,#203938,#203939,
#203940,#203941,#203942,#203943,#203944,#203945,#203946,#203947,#203948,
#203949,#203950,#203951,#203952,#203953,#203954,#203955,#203956,#203957,
#203958,#203959),.UNSPECIFIED.,.F.,.F.,(4,3,3,3,3,3,3,3,3,3,3,3,3,3,3,3,
3,3,3,3,3,3,3,3,3,3,4),(0.,0.0869457948419158,0.124999999999751,0.176396794539898,
0.227155090559735,0.249999999999502,0.328370587200054,0.374999999999253,
0.437499999999128,0.467123132140632,0.496842755412787,0.499999999999004,
0.569099861041662,0.636470923121051,0.65169822624383,0.714938162567284,
0.749999999998665,0.812499999998575,0.843749999998669,0.859374999998717,
0.867187499998724,0.872880996090819,0.874999999998731,0.910665619836138,
0.947335937229302,0.98554765395706,0.999838275852054),.UNSPECIFIED.);
#3895=B_SPLINE_CURVE_WITH_KNOTS('',3,(#203960,#203961,#203962,#203963),
 .UNSPECIFIED.,.F.,.F.,(4,4),(-0.496287751757552,-0.477870342417588),
 .UNSPECIFIED.);
#3896=B_SPLINE_CURVE_WITH_KNOTS('',3,(#203965,#203966,#203967,#203968,#203969,
#203970),.UNSPECIFIED.,.F.,.F.,(4,2,4),(-23.3597962471942,-22.8999872683675,
-22.1950394857104),.UNSPECIFIED.);
#3897=B_SPLINE_CURVE_WITH_KNOTS('',3,(#203973,#203974,#203975,#203976),
 .UNSPECIFIED.,.F.,.F.,(4,4),(1.93775041783261E-7,0.999018779581193),
 .UNSPECIFIED.);
#3898=B_SPLINE_CURVE_WITH_KNOTS('',3,(#203979,#203980,#203981,#203982),
 .UNSPECIFIED.,.F.,.F.,(4,4),(0.00112204658668804,1.),.UNSPECIFIED.);
#3899=B_SPLINE_CURVE_WITH_KNOTS('',3,(#203988,#203989,#203990,#203991),
 .UNSPECIFIED.,.F.,.F.,(4,4),(0.,1.),.UNSPECIFIED.);
#3900=B_SPLINE_CURVE_WITH_KNOTS('',3,(#203994,#203995,#203996,#203997),
 .UNSPECIFIED.,.F.,.F.,(4,4),(0.,1.),.UNSPECIFIED.);
#3901=B_SPLINE_CURVE_WITH_KNOTS('',3,(#204012,#204013,#204014,#204015),
 .UNSPECIFIED.,.F.,.F.,(4,4),(-22.0699762234558,-21.8272044652742),
 .UNSPECIFIED.);
#3902=B_SPLINE_CURVE_WITH_KNOTS('',3,(#204016,#204017,#204018,#204019),
 .UNSPECIFIED.,.F.,.F.,(4,4),(21.8272021061025,22.0699715122634),
 .UNSPECIFIED.);
#3903=B_SPLINE_CURVE_WITH_KNOTS('',3,(#204030,#204031,#204032,#204033,#204034,
#204035,#204036,#204037),.UNSPECIFIED.,.F.,.F.,(4,2,2,4),(9.99464369171413,
10.1389453930071,10.6944579332001,10.6944604640236),.UNSPECIFIED.);
#3904=B_SPLINE_CURVE_WITH_KNOTS('',3,(#204040,#204041,#204042,#204043,#204044,
#204045,#204046,#204047),.UNSPECIFIED.,.F.,.F.,(4,2,2,4),(-10.6944608806504,
-10.6944579714616,-10.1389252498239,-9.99464445743011),.UNSPECIFIED.);
#3905=B_SPLINE_CURVE_WITH_KNOTS('',3,(#204049,#204050,#204051,#204052,#204053,
#204054),.UNSPECIFIED.,.F.,.F.,(4,2,4),(-23.3773264514758,-22.9004557817217,
-22.212653518735),.UNSPECIFIED.);
#3906=B_SPLINE_CURVE_WITH_KNOTS('',3,(#204065,#204066,#204067,#204068),
 .UNSPECIFIED.,.F.,.F.,(4,4),(-22.2111703188191,-22.1166975001033),
 .UNSPECIFIED.);
#3907=B_SPLINE_CURVE_WITH_KNOTS('',3,(#204071,#204072,#204073,#204074),
 .UNSPECIFIED.,.F.,.F.,(4,4),(-25.9357351433577,-25.8412690069795),
 .UNSPECIFIED.);
#3908=B_SPLINE_CURVE_WITH_KNOTS('',3,(#204078,#204079,#204080,#204081,#204082,
#204083),.UNSPECIFIED.,.F.,.F.,(4,2,4),(0.140195843691734,0.156202229818109,
0.158611640586215),.UNSPECIFIED.);
#3909=B_SPLINE_CURVE_WITH_KNOTS('',3,(#204087,#204088,#204089,#204090),
 .UNSPECIFIED.,.F.,.F.,(4,4),(0.477870316957383,0.496287757568132),
 .UNSPECIFIED.);
#3910=B_SPLINE_CURVE_WITH_KNOTS('',3,(#204097,#204098,#204099,#204100,#204101,
#204102,#204103,#204104,#204105,#204106,#204107,#204108,#204109,#204110,
#204111,#204112,#204113,#204114,#204115,#204116,#204117,#204118,#204119,
#204120,#204121,#204122,#204123,#204124,#204125,#204126,#204127,#204128,
#204129,#204130,#204131,#204132,#204133,#204134,#204135,#204136,#204137,
#204138,#204139,#204140,#204141,#204142,#204143,#204144,#204145,#204146,
#204147,#204148,#204149,#204150,#204151,#204152,#204153,#204154),
 .UNSPECIFIED.,.F.,.F.,(4,3,3,3,3,3,3,3,3,3,3,3,3,3,3,3,3,3,3,4),(0.0522461424491886,
0.0961565945753273,0.140942761162639,0.187108426983481,0.23412355884103,
0.28239685478427,0.289184606836891,0.338995253310676,0.390724064260926,
0.443605545075044,0.498375100990649,0.526123071224594,0.58535768732152,
0.644973981985945,0.707103391108866,0.763061535612297,0.828666159892928,
0.895354688365933,0.963211388533266,0.999999999999893),.UNSPECIFIED.);
#3911=B_SPLINE_CURVE_WITH_KNOTS('',3,(#204176,#204177,#204178,#204179,#204180,
#204181,#204182,#204183,#204184,#204185,#204186,#204187,#204188,#204189,
#204190,#204191,#204192,#204193,#204194,#204195,#204196,#204197,#204198,
#204199,#204200,#204201,#204202,#204203,#204204,#204205,#204206),
 .UNSPECIFIED.,.F.,.F.,(4,3,3,3,3,3,3,3,3,3,4),(5.88230176434641E-14,0.132116645699011,
0.227496946127826,0.361814504246413,0.499899112410019,0.513880837759729,
0.657483932000097,0.79013485206346,0.801087026240465,0.935398887670833,
1.),.UNSPECIFIED.);
#3912=B_SPLINE_CURVE_WITH_KNOTS('',3,(#204209,#204210,#204211,#204212,#204213,
#204214,#204215,#204216,#204217,#204218,#204219,#204220,#204221,#204222,
#204223,#204224,#204225,#204226,#204227,#204228,#204229,#204230,#204231,
#204232,#204233),.UNSPECIFIED.,.F.,.F.,(4,3,3,3,3,3,3,3,4),(0.,0.129487877712306,
0.264358077034693,0.407890152787318,0.49999638607075,0.643108377143574,
0.780812365230605,0.909706047635381,0.9999927721415),.UNSPECIFIED.);
#3913=B_SPLINE_CURVE_WITH_KNOTS('',3,(#204239,#204240,#204241,#204242),
 .UNSPECIFIED.,.F.,.F.,(4,4),(0.,1.),.UNSPECIFIED.);
#3914=B_SPLINE_CURVE_WITH_KNOTS('',3,(#204245,#204246,#204247,#204248),
 .UNSPECIFIED.,.F.,.F.,(4,4),(0.,1.),.UNSPECIFIED.);
#3915=B_SPLINE_CURVE_WITH_KNOTS('',3,(#204273,#204274,#204275,#204276,#204277,
#204278,#204279,#204280),.UNSPECIFIED.,.F.,.F.,(4,2,2,4),(-15.0101994775497,
-14.8659148552775,-14.3103821331711,-14.3103805338844),.UNSPECIFIED.);
#3916=B_SPLINE_CURVE_WITH_KNOTS('',3,(#204283,#204284,#204285,#204286,#204287,
#204288,#204289,#204290),.UNSPECIFIED.,.F.,.F.,(4,2,2,4),(14.3103805000249,
14.3103821447319,14.8659148668445,15.0101991533273),.UNSPECIFIED.);
#3917=B_SPLINE_CURVE_WITH_KNOTS('',3,(#204293,#204294,#204295,#204296,#204297,
#204298),.UNSPECIFIED.,.F.,.F.,(4,2,4),(22.4179228508457,22.9004566032581,
23.5826964539121),.UNSPECIFIED.);
#3918=B_SPLINE_CURVE_WITH_KNOTS('',3,(#204300,#204301,#204302,#204303,#204304,
#204305,#204306,#204307,#204308,#204309,#204310,#204311,#204312,#204313,
#204314,#204315,#204316,#204317,#204318,#204319,#204320,#204321,#204322,
#204323,#204324,#204325,#204326,#204327,#204328,#204329,#204330,#204331,
#204332,#204333,#204334,#204335,#204336,#204337,#204338,#204339,#204340,
#204341,#204342),.UNSPECIFIED.,.F.,.F.,(4,3,3,3,3,3,3,3,3,3,3,3,3,3,4),
(0.196167178070787,0.268925318904776,0.339723288630671,0.407789772867465,
0.474430518981826,0.538937743977529,0.598083589035207,0.65979735535529,
0.720407681899863,0.779530963040347,0.799041794517603,0.856212067279206,
0.91246900879342,0.967417924281793,1.),.UNSPECIFIED.);
#3919=B_SPLINE_CURVE_WITH_KNOTS('',3,(#204343,#204344,#204345,#204346,#204347,
#204348),.UNSPECIFIED.,.F.,.F.,(4,2,4),(0.,0.0980835890353754,0.196167164552615),
 .UNSPECIFIED.);
#3920=B_SPLINE_CURVE_WITH_KNOTS('',3,(#204359,#204360,#204361,#204362),
 .UNSPECIFIED.,.F.,.F.,(4,4),(25.8412696729342,25.9357395600468),
 .UNSPECIFIED.);
#3921=B_SPLINE_CURVE_WITH_KNOTS('',3,(#204365,#204366,#204367,#204368),
 .UNSPECIFIED.,.F.,.F.,(4,4),(-25.9357345844521,-25.8412696710376),
 .UNSPECIFIED.);
#3922=B_SPLINE_CURVE_WITH_KNOTS('',3,(#204372,#204373,#204374,#204375,#204376,
#204377),.UNSPECIFIED.,.F.,.F.,(4,2,4),(0.140195845238931,0.156202229757226,
0.158611340611471),.UNSPECIFIED.);
#3923=B_SPLINE_CURVE_WITH_KNOTS('',3,(#204381,#204382,#204383,#204384),
 .UNSPECIFIED.,.F.,.F.,(4,4),(0.477870275131737,0.496287751388468),
 .UNSPECIFIED.);
#3924=B_SPLINE_CURVE_WITH_KNOTS('',3,(#204389,#204390,#204391,#204392),
 .UNSPECIFIED.,.F.,.F.,(4,4),(0.,1.),.UNSPECIFIED.);
#3925=B_SPLINE_CURVE_WITH_KNOTS('',3,(#204394,#204395,#204396,#204397),
 .UNSPECIFIED.,.F.,.F.,(4,4),(0.,1.),.UNSPECIFIED.);
#3926=B_SPLINE_CURVE_WITH_KNOTS('',3,(#204404,#204405,#204406,#204407),
 .UNSPECIFIED.,.F.,.F.,(4,4),(0.,1.),.UNSPECIFIED.);
#3927=B_SPLINE_CURVE_WITH_KNOTS('',3,(#204410,#204411,#204412,#204413),
 .UNSPECIFIED.,.F.,.F.,(4,4),(0.,1.),.UNSPECIFIED.);
#3928=B_SPLINE_CURVE_WITH_KNOTS('',3,(#204427,#204428,#204429,#204430),
 .UNSPECIFIED.,.F.,.F.,(4,4),(-27.1281082702621,-26.8853522754583),
 .UNSPECIFIED.);
#3929=B_SPLINE_CURVE_WITH_KNOTS('',3,(#204441,#204442,#204443,#204444,#204445,
#204446),.UNSPECIFIED.,.F.,.F.,(4,2,4),(-15.010205871465,-14.8659062085158,
-14.3104814957216),.UNSPECIFIED.);
#3930=B_SPLINE_CURVE_WITH_KNOTS('',3,(#204449,#204450,#204451,#204452,#204453,
#204454),.UNSPECIFIED.,.F.,.F.,(4,2,4),(14.3104817333498,14.8659062352099,
15.0102061519747),.UNSPECIFIED.);
#3931=B_SPLINE_CURVE_WITH_KNOTS('',3,(#204469,#204470,#204471,#204472,#204473,
#204474),.UNSPECIFIED.,.F.,.F.,(4,2,4),(22.2071986875128,22.9004552182757,
23.371764772949),.UNSPECIFIED.);
#3932=B_SPLINE_CURVE_WITH_KNOTS('',3,(#204485,#204486,#204487,#204488),
 .UNSPECIFIED.,.F.,.F.,(4,4),(25.8412698182872,25.9357421449611),
 .UNSPECIFIED.);
#3933=B_SPLINE_CURVE_WITH_KNOTS('',3,(#204492,#204493,#204494,#204495,#204496,
#204497),.UNSPECIFIED.,.F.,.F.,(4,2,4),(0.140195842323756,0.156202229798984,
0.158611534351027),.UNSPECIFIED.);
#3934=B_SPLINE_CURVE_WITH_KNOTS('',3,(#204502,#204503,#204504,#204505,#204506,
#204507,#204508,#204509,#204510,#204511,#204512,#204513),.UNSPECIFIED.,
 .F.,.F.,(4,2,2,2,2,4),(-0.00063979830600479,8.81346102869773E-13,0.00654489149886345,
0.0103393258245418,0.0134206582113635,0.0158804642886397),.UNSPECIFIED.);
#3935=B_SPLINE_CURVE_WITH_KNOTS('',3,(#204518,#204519,#204520,#204521),
 .UNSPECIFIED.,.F.,.F.,(4,4),(0.47787029840532,0.496287750684819),
 .UNSPECIFIED.);
#3936=B_SPLINE_CURVE_WITH_KNOTS('',3,(#204581,#204582,#204583,#204584,#204585,
#204586,#204587,#204588,#204589,#204590,#204591,#204592,#204593,#204594,
#204595,#204596,#204597,#204598,#204599,#204600,#204601,#204602),
 .UNSPECIFIED.,.F.,.F.,(4,2,1,1,2,2,2,1,1,2,2,2,4),(9.27438892701228E-8,
0.124999999996018,0.187499999994022,0.218749999992978,0.234374999992462,
0.249999999991945,0.374999999992465,0.437499999992064,0.468749999991873,
0.484374999991777,0.499999999991682,0.749999999995841,1.),.UNSPECIFIED.);
#3937=B_SPLINE_CURVE_WITH_KNOTS('',3,(#204619,#204620,#204621,#204622,#204623,
#204624,#204625),.UNSPECIFIED.,.F.,.F.,(4,3,4),(7.1135835980899E-8,0.5,
1.),.UNSPECIFIED.);
#3938=B_SPLINE_CURVE_WITH_KNOTS('',3,(#204796,#204797,#204798,#204799,#204800,
#204801,#204802,#204803,#204804,#204805,#204806,#204807,#204808,#204809,
#204810,#204811,#204812,#204813,#204814,#204815,#204816,#204817,#204818,
#204819,#204820,#204821,#204822,#204823,#204824,#204825,#204826,#204827,
#204828,#204829,#204830,#204831,#204832,#204833,#204834,#204835,#204836,
#204837,#204838,#204839,#204840,#204841,#204842,#204843,#204844,#204845,
#204846,#204847,#204848,#204849,#204850,#204851,#204852,#204853,#204854,
#204855,#204856,#204857,#204858,#204859,#204860,#204861,#204862,#204863,
#204864,#204865,#204866,#204867,#204868,#204869,#204870,#204871,#204872,
#204873,#204874,#204875,#204876,#204877,#204878,#204879,#204880,#204881,
#204882,#204883,#204884,#204885,#204886),.UNSPECIFIED.,.F.,.F.,(4,3,3,3,
3,3,3,3,3,3,3,3,3,3,3,3,3,3,3,3,3,3,3,3,3,3,3,3,3,3,4),(0.,0.0535573909185835,
0.0625000000001771,0.0937500000004636,0.110313842321692,0.12500000000075,
0.149427143682414,0.213366367028015,0.24221980498386,0.250000000002279,
0.344996637459804,0.375000000003807,0.437500000004287,0.458294253013602,
0.468750000004526,0.484375000004868,0.492187500005112,0.49609375000523,
0.498046875005289,0.500000000005348,0.534102474438291,0.5783198075319,0.597150992974317,
0.648908612271586,0.681106981154875,0.740010081730707,0.750000000002674,
0.812405763775865,0.876265236140593,0.940007577852619,0.999997274598828),
 .UNSPECIFIED.);
#3939=B_SPLINE_CURVE_WITH_KNOTS('',3,(#205146,#205147,#205148,#205149,#205150,
#205151,#205152,#205153,#205154,#205155,#205156,#205157,#205158,#205159,
#205160,#205161,#205162,#205163,#205164,#205165,#205166,#205167,#205168,
#205169,#205170,#205171,#205172,#205173,#205174,#205175,#205176,#205177,
#205178,#205179,#205180,#205181,#205182,#205183,#205184,#205185,#205186,
#205187,#205188,#205189,#205190,#205191,#205192,#205193,#205194,#205195,
#205196,#205197,#205198,#205199,#205200,#205201,#205202,#205203,#205204,
#205205,#205206,#205207,#205208,#205209,#205210,#205211,#205212,#205213,
#205214,#205215,#205216,#205217,#205218),.UNSPECIFIED.,.F.,.F.,(4,3,3,3,
3,3,3,3,3,3,3,3,3,3,3,3,3,3,3,3,3,3,3,3,4),(2.87215431999019E-14,0.056311282783889,
0.113794052762564,0.172238858828444,0.232880507356307,0.249999999995802,
0.318861548301994,0.374999999993704,0.437499999992635,0.468749999992068,
0.484374999992707,0.492187499993027,0.499999999993346,0.549872325558849,
0.602176883532843,0.624999999995245,0.678607068856603,0.687499999996747,
0.71874999999688,0.735671488086138,0.749999999997014,0.83047898827792,0.909012025002752,
0.985850509417251,0.999999845246932),.UNSPECIFIED.);
#3940=B_SPLINE_CURVE_WITH_KNOTS('',3,(#205227,#205228,#205229,#205230,#205231,
#205232,#205233,#205234,#205235,#205236,#205237,#205238,#205239,#205240,
#205241,#205242,#205243,#205244,#205245,#205246,#205247,#205248,#205249,
#205250,#205251,#205252,#205253,#205254,#205255,#205256,#205257,#205258,
#205259,#205260,#205261,#205262,#205263,#205264,#205265,#205266,#205267,
#205268,#205269,#205270,#205271,#205272,#205273,#205274,#205275,#205276,
#205277,#205278,#205279,#205280,#205281,#205282,#205283,#205284,#205285,
#205286,#205287,#205288,#205289,#205290,#205291,#205292,#205293,#205294,
#205295,#205296,#205297,#205298,#205299,#205300,#205301,#205302),
 .UNSPECIFIED.,.F.,.F.,(4,3,3,3,3,3,3,3,3,3,3,3,3,3,3,3,3,3,3,3,3,3,3,3,
3,4),(0.,0.0918807118012671,0.18231262977472,0.250000000003503,0.334137562071093,
0.375000000005353,0.40625000000589,0.42071982810551,0.433097683935325,0.437500000006427,
0.475951928882588,0.50000000000717,0.539428561410166,0.579823348886035,
0.621200127709258,0.625000000008588,0.667229022868901,0.687500000008477,
0.695312500008513,0.707031250008566,0.71875000000862,0.750000000008762,
0.821873206783849,0.890801400762821,0.956939527010403,1.),.UNSPECIFIED.);
#3941=B_SPLINE_CURVE_WITH_KNOTS('',3,(#205375,#205376,#205377,#205378,#205379,
#205380,#205381,#205382,#205383,#205384,#205385,#205386,#205387,#205388,
#205389,#205390,#205391,#205392,#205393,#205394,#205395,#205396,#205397,
#205398,#205399,#205400,#205401,#205402,#205403,#205404,#205405,#205406,
#205407,#205408,#205409,#205410,#205411,#205412,#205413,#205414,#205415,
#205416,#205417),.UNSPECIFIED.,.F.,.F.,(4,3,3,3,3,3,3,3,3,3,3,3,3,3,4),
(4.80705400936683E-7,0.250000000005278,0.375000000008506,0.437500000009414,
0.468750000009879,0.500000000010344,0.625000000008654,0.687500000007752,
0.718750000006935,0.750000000006117,0.812500000005183,0.843750000004659,
0.859375000004454,0.875000000004248,1.),.UNSPECIFIED.);
#3942=B_SPLINE_CURVE_WITH_KNOTS('',3,(#205421,#205422,#205423,#205424,#205425,
#205426,#205427,#205428,#205429,#205430,#205431,#205432,#205433,#205434,
#205435,#205436),.UNSPECIFIED.,.F.,.F.,(4,2,2,2,2,2,2,4),(0.000807947640388564,
0.00248952792457767,0.00402307829556729,0.00706139333253647,0.0130847377800086,
0.0218281569305594,0.0305382817934565,0.0395979236088637),.UNSPECIFIED.);
#3943=B_SPLINE_CURVE_WITH_KNOTS('',3,(#205437,#205438,#205439,#205440,#205441,
#205442,#205443,#205444,#205445,#205446),.UNSPECIFIED.,.F.,.F.,(4,2,2,2,
4),(-0.0218779322447103,-0.0195703149326758,-0.0170216695186007,-0.011602845597114,
0.),.UNSPECIFIED.);
#3944=B_SPLINE_CURVE_WITH_KNOTS('',3,(#205452,#205453,#205454,#205455,#205456,
#205457),.UNSPECIFIED.,.F.,.F.,(4,2,4),(-0.00990408855007601,-0.00451845748124629,
-1.05947956617584E-6),.UNSPECIFIED.);
#3945=B_SPLINE_CURVE_WITH_KNOTS('',3,(#205463,#205464,#205465,#205466,#205467,
#205468),.UNSPECIFIED.,.F.,.F.,(4,2,4),(-0.0101175320775296,-0.00551135198519664,
-1.0000718637345E-6),.UNSPECIFIED.);
#3946=B_SPLINE_CURVE_WITH_KNOTS('',3,(#205486,#205487,#205488,#205489,#205490,
#205491,#205492,#205493,#205494,#205495,#205496,#205497,#205498,#205499,
#205500,#205501,#205502,#205503,#205504,#205505,#205506,#205507,#205508,
#205509,#205510,#205511,#205512,#205513,#205514,#205515,#205516,#205517,
#205518,#205519,#205520,#205521,#205522,#205523,#205524,#205525,#205526,
#205527,#205528,#205529,#205530,#205531,#205532,#205533,#205534,#205535,
#205536,#205537,#205538,#205539,#205540,#205541,#205542,#205543,#205544,
#205545,#205546,#205547,#205548,#205549,#205550,#205551,#205552,#205553,
#205554,#205555),.UNSPECIFIED.,.F.,.F.,(4,3,3,3,3,3,3,3,3,3,3,3,3,3,3,3,
3,3,3,3,3,3,3,4),(0.000761036272974058,0.0579685651979592,0.113738119267676,
0.1682230143265,0.222707909385323,0.273843024225889,0.32265267838827,0.37015335343491,
0.415751658728248,0.445415818770646,0.489087924857809,0.53161462922289,
0.556769773463321,0.584608262136284,0.598527506472769,0.602724904803227,
0.605487128641003,0.612446750809237,0.668123728158717,0.723800705508197,
0.776800718864024,0.828160733621463,0.877616105237961,0.890831637556638),
 .UNSPECIFIED.);
#3947=B_SPLINE_CURVE_WITH_KNOTS('',3,(#205559,#205560,#205561,#205562),
 .UNSPECIFIED.,.F.,.F.,(4,4),(0.,0.999996886861988),.UNSPECIFIED.);
#3948=B_SPLINE_CURVE_WITH_KNOTS('',3,(#205565,#205566,#205567,#205568,#205569,
#205570),.UNSPECIFIED.,.F.,.F.,(4,2,4),(0.000307219138750696,0.431295218269404,
0.862590436538808),.UNSPECIFIED.);
#3949=B_SPLINE_CURVE_WITH_KNOTS('',3,(#205723,#205724,#205725,#205726,#205727,
#205728,#205729,#205730,#205731,#205732,#205733,#205734,#205735,#205736,
#205737,#205738,#205739,#205740,#205741,#205742,#205743,#205744,#205745,
#205746,#205747,#205748,#205749,#205750,#205751,#205752),.UNSPECIFIED.,
 .F.,.F.,(4,2,2,2,2,2,1,2,2,1,1,2,2,2,1,2,4),(0.00126864879835861,0.0624999999985382,
0.124999999997076,0.187499999995615,0.249999999994153,0.374999999991229,
0.437499999989767,0.468749999989502,0.499999999989236,0.562499999990125,
0.593749999990591,0.609374999990783,0.624999999990975,0.687499999990963,
0.718749999990957,0.734374999990971,0.749999999990986),.UNSPECIFIED.);
#3950=B_SPLINE_CURVE_WITH_KNOTS('',3,(#205754,#205755,#205756,#205757),
 .UNSPECIFIED.,.F.,.F.,(4,4),(0.749999999990986,0.999997290380062),
 .UNSPECIFIED.);
#3951=B_SPLINE_CURVE_WITH_KNOTS('',3,(#205759,#205760,#205761,#205762,#205763,
#205764,#205765,#205766,#205767,#205768,#205769,#205770,#205771,#205772,
#205773,#205774,#205775,#205776,#205777,#205778,#205779,#205780,#205781,
#205782,#205783,#205784,#205785,#205786,#205787,#205788,#205789,#205790,
#205791,#205792,#205793,#205794,#205795,#205796,#205797,#205798,#205799,
#205800,#205801,#205802,#205803,#205804,#205805,#205806,#205807,#205808,
#205809,#205810,#205811,#205812,#205813,#205814,#205815,#205816,#205817,
#205818,#205819,#205820,#205821,#205822,#205823,#205824,#205825,#205826,
#205827,#205828,#205829,#205830,#205831,#205832,#205833,#205834,#205835,
#205836,#205837,#205838,#205839,#205840,#205841,#205842,#205843,#205844,
#205845,#205846,#205847,#205848,#205849),.UNSPECIFIED.,.F.,.F.,(4,3,3,3,
3,3,3,3,3,3,3,3,3,3,3,3,3,3,3,3,3,3,3,3,3,3,3,3,3,3,4),(1.51274480246783E-13,
0.0326982689861227,0.0667105784471853,0.0817924113560003,0.115582231453211,
0.124999999999593,0.163852237910621,0.187499999999631,0.218749999999672,
0.236130859044887,0.249999999999714,0.302222405498839,0.354096514066673,
0.375000000000953,0.417874154169747,0.45893707708597,0.497764719597081,
0.500000000002193,0.545406248607987,0.593210084116644,0.625000000003433,
0.67783772544926,0.687500000003798,0.718750000003992,0.734375000003778,
0.74320204917782,0.750000000003564,0.810667241812259,0.875966221337334,
0.941265200862409,0.999999999999945),.UNSPECIFIED.);
#3952=B_SPLINE_CURVE_WITH_KNOTS('',3,(#205850,#205851,#205852,#205853,#205854,
#205855,#205856,#205857,#205858,#205859,#205860,#205861,#205862,#205863,
#205864,#205865,#205866,#205867,#205868,#205869,#205870,#205871,#205872,
#205873),.UNSPECIFIED.,.F.,.F.,(4,2,2,2,2,2,2,2,2,2,2,4),(-0.000374230053272177,
0.,0.000136780561349935,0.000350751503506284,0.000553038217777767,0.000771770220051002,
0.0011122071076688,0.00208939988964401,0.00645686520021334,0.0138623023509047,
0.0286358516319737,0.0565354259395668),.UNSPECIFIED.);
#3953=B_SPLINE_CURVE_WITH_KNOTS('',3,(#205945,#205946,#205947,#205948,#205949,
#205950,#205951,#205952,#205953,#205954,#205955,#205956,#205957,#205958,
#205959,#205960),.UNSPECIFIED.,.F.,.F.,(4,2,2,2,2,2,2,4),(9.99652330773668E-7,
0.0300202005405554,0.0451112061396199,0.0526409949743293,0.0564014279025701,
0.05884226125827,0.0601627230687315,0.0612216958714913),.UNSPECIFIED.);
#3954=B_SPLINE_CURVE_WITH_KNOTS('',3,(#205962,#205963,#205964,#205965,#205966,
#205967,#205968,#205969,#205970,#205971,#205972,#205973,#205974,#205975,
#205976,#205977,#205978,#205979,#205980,#205981,#205982,#205983,#205984,
#205985,#205986,#205987,#205988,#205989,#205990,#205991,#205992,#205993,
#205994,#205995,#205996,#205997,#205998,#205999,#206000,#206001,#206002,
#206003,#206004,#206005,#206006,#206007,#206008,#206009,#206010,#206011,
#206012,#206013,#206014,#206015,#206016,#206017,#206018,#206019,#206020,
#206021,#206022,#206023,#206024,#206025,#206026,#206027,#206028,#206029,
#206030,#206031,#206032,#206033,#206034,#206035,#206036,#206037,#206038,
#206039,#206040,#206041,#206042,#206043,#206044,#206045,#206046,#206047,
#206048,#206049,#206050,#206051,#206052,#206053,#206054,#206055),
 .UNSPECIFIED.,.F.,.F.,(4,3,3,3,3,3,3,3,3,3,3,3,3,3,3,3,3,3,3,3,3,3,3,3,
3,3,3,3,3,3,3,4),(2.09395572806526E-8,0.0637423319273595,0.12499999999629,
0.187499999994704,0.218749999994067,0.234374999993691,0.242187499993452,
0.247370152654128,0.249999999993212,0.300823458179024,0.350029443464073,
0.374999999994025,0.420425085804411,0.437499999994354,0.468749999994557,
0.482612214871698,0.496682945233884,0.499999999994761,0.554379508505833,
0.61102747442169,0.62499999999583,0.68749999999645,0.718749999996672,0.733506713028459,
0.749999999996893,0.793999124619101,0.834927275382354,0.873121768013622,
0.914275112896733,0.954031549129459,0.972414987304364,1.),.UNSPECIFIED.);
#3955=B_SPLINE_CURVE_WITH_KNOTS('',3,(#206057,#206058,#206059,#206060),
 .UNSPECIFIED.,.F.,.F.,(4,4),(0.75000000000163,0.999999842330864),
 .UNSPECIFIED.);
#3956=B_SPLINE_CURVE_WITH_KNOTS('',3,(#206061,#206062,#206063,#206064,#206065,
#206066,#206067,#206068,#206069,#206070,#206071),.UNSPECIFIED.,.F.,.F.,
(4,1,2,2,2,4),(0.,0.250000000001263,0.437500000002263,0.50000000000263,
0.687500000002076,0.75000000000163),.UNSPECIFIED.);
#3957=B_SPLINE_CURVE_WITH_KNOTS('',3,(#206083,#206084,#206085,#206086,#206087,
#206088),.UNSPECIFIED.,.F.,.F.,(4,2,4),(1.97736364833301E-10,0.0445388638058965,
0.0891280488886869),.UNSPECIFIED.);
#3958=B_SPLINE_CURVE_WITH_KNOTS('',3,(#206096,#206097,#206098,#206099,#206100,
#206101,#206102,#206103,#206104,#206105,#206106,#206107,#206108,#206109,
#206110,#206111,#206112,#206113,#206114,#206115,#206116,#206117,#206118,
#206119,#206120,#206121,#206122,#206123,#206124,#206125,#206126,#206127,
#206128,#206129,#206130,#206131,#206132,#206133,#206134,#206135,#206136,
#206137,#206138,#206139,#206140,#206141,#206142,#206143,#206144,#206145,
#206146,#206147,#206148,#206149,#206150,#206151,#206152,#206153,#206154,
#206155,#206156,#206157,#206158,#206159,#206160,#206161,#206162,#206163,
#206164,#206165,#206166,#206167,#206168,#206169,#206170,#206171,#206172,
#206173,#206174,#206175,#206176,#206177,#206178,#206179,#206180,#206181,
#206182,#206183,#206184,#206185,#206186,#206187,#206188,#206189,#206190,
#206191,#206192,#206193,#206194,#206195,#206196,#206197,#206198),
 .UNSPECIFIED.,.F.,.F.,(4,3,3,3,3,3,3,3,3,3,3,3,3,3,3,3,3,3,3,3,3,3,3,3,
3,3,3,3,3,3,3,3,3,3,4),(4.64242528958533E-7,0.0780316699475808,0.154491422801497,
0.222249027539442,0.250000000001694,0.319993314885242,0.375000000002578,
0.437500000003021,0.468750000003252,0.484375000003371,0.493900553413997,
0.500000000003491,0.584049882087265,0.625000000002708,0.687500000002292,
0.718750000002085,0.734375000002118,0.743982030490648,0.750000000002151,
0.794998098911188,0.812500000003287,0.843750000003874,0.859375000004037,
0.867187500004118,0.871093750004052,0.873046875004029,0.875000000004006,
0.894137554838973,0.91375883632272,0.934070431491437,0.937500000002003,
0.958892902401819,0.98069144005379,0.987790538532994,1.),.UNSPECIFIED.);
#3959=B_SPLINE_CURVE_WITH_KNOTS('',3,(#206221,#206222,#206223,#206224,#206225,
#206226),.UNSPECIFIED.,.F.,.F.,(4,2,4),(0.000443989188513827,0.0334518342563361,
0.066454577711447),.UNSPECIFIED.);
#3960=B_SPLINE_CURVE_WITH_KNOTS('',3,(#206228,#206229,#206230,#206231,#206232,
#206233),.UNSPECIFIED.,.F.,.F.,(4,2,4),(-0.0891279868780539,-0.0445891557150524,
0.),.UNSPECIFIED.);
#3961=B_SPLINE_CURVE_WITH_KNOTS('',3,(#206247,#206248,#206249,#206250,#206251,
#206252,#206253,#206254),.UNSPECIFIED.,.F.,.F.,(4,2,2,4),(-0.0257436507536443,
-0.0196982239496774,-0.0121046031477006,-0.000605566087154137),
 .UNSPECIFIED.);
#3962=B_SPLINE_CURVE_WITH_KNOTS('',3,(#206256,#206257,#206258,#206259),
 .UNSPECIFIED.,.F.,.F.,(4,4),(0.,0.992343991676579),.UNSPECIFIED.);
#3963=B_SPLINE_CURVE_WITH_KNOTS('',3,(#206261,#206262,#206263,#206264,#206265,
#206266),.UNSPECIFIED.,.F.,.F.,(4,2,4),(0.,0.5,1.),.UNSPECIFIED.);
#3964=B_SPLINE_CURVE_WITH_KNOTS('',3,(#206269,#206270,#206271,#206272,#206273,
#206274,#206275,#206276,#206277,#206278,#206279,#206280,#206281,#206282,
#206283,#206284,#206285,#206286,#206287,#206288),.UNSPECIFIED.,.F.,.F.,
(4,2,2,2,2,2,2,2,2,4),(-0.00116353781567255,0.,0.00144888578681579,0.00479563291795077,
0.0165224391598415,0.0349148112040714,0.0617889250769032,0.0879291318136032,
0.101016831091168,0.114058178900187),.UNSPECIFIED.);
#3965=B_SPLINE_CURVE_WITH_KNOTS('',3,(#206291,#206292,#206293,#206294,#206295,
#206296),.UNSPECIFIED.,.F.,.F.,(4,2,4),(0.,0.0445639783884634,0.0891280487925319),
 .UNSPECIFIED.);
#3966=B_SPLINE_CURVE_WITH_KNOTS('',3,(#206297,#206298,#206299,#206300,#206301,
#206302),.UNSPECIFIED.,.F.,.F.,(4,2,4),(-0.0662702195368685,-0.0332858555034544,
-0.000264104210579156),.UNSPECIFIED.);
#3967=B_SPLINE_CURVE_WITH_KNOTS('',3,(#206305,#206306,#206307,#206308,#206309,
#206310,#206311,#206312,#206313,#206314,#206315,#206316,#206317,#206318,
#206319,#206320,#206321,#206322,#206323,#206324,#206325,#206326,#206327,
#206328,#206329,#206330,#206331,#206332,#206333,#206334,#206335,#206336,
#206337,#206338,#206339,#206340,#206341,#206342,#206343,#206344,#206345,
#206346,#206347,#206348,#206349,#206350,#206351,#206352,#206353,#206354,
#206355,#206356,#206357,#206358,#206359,#206360,#206361,#206362,#206363,
#206364,#206365,#206366,#206367,#206368,#206369,#206370,#206371,#206372,
#206373,#206374,#206375,#206376,#206377,#206378,#206379,#206380,#206381,
#206382,#206383,#206384,#206385,#206386),.UNSPECIFIED.,.F.,.F.,(4,3,3,3,
3,3,3,3,3,3,3,3,3,3,3,3,3,3,3,3,3,3,3,3,3,3,3,4),(0.,0.0780867547771339,
0.154606242032839,0.222617012633737,0.249999999999313,0.320077108973217,
0.374999999998982,0.437499999998748,0.46874999999862,0.484374999998613,
0.494043623902858,0.499999999998607,0.588922677862799,0.624999999998981,
0.687499999999243,0.718749999999509,0.734434456652123,0.749999999999774,
0.806699470856717,0.812500000000265,0.843750000000511,0.859375000000662,
0.867187500000596,0.87336895529729,0.87500000000053,0.932259267284532,0.991388846067854,
0.999930406791816),.UNSPECIFIED.);
#3968=B_SPLINE_CURVE_WITH_KNOTS('',3,(#206387,#206388,#206389,#206390,#206391,
#206392,#206393,#206394,#206395,#206396,#206397,#206398,#206399,#206400,
#206401,#206402,#206403,#206404,#206405,#206406,#206407,#206408,#206409,
#206410,#206411,#206412,#206413,#206414,#206415,#206416,#206417,#206418,
#206419,#206420,#206421,#206422,#206423,#206424,#206425,#206426,#206427,
#206428,#206429,#206430,#206431,#206432,#206433,#206434,#206435,#206436,
#206437,#206438,#206439,#206440,#206441,#206442,#206443,#206444,#206445,
#206446,#206447,#206448,#206449,#206450,#206451,#206452,#206453,#206454,
#206455,#206456),.UNSPECIFIED.,.F.,.F.,(4,3,3,3,3,3,3,3,3,3,3,3,3,3,3,3,
3,3,3,3,3,3,3,4),(1.45842694459644E-7,0.0365970231896901,0.0711944933661054,
0.107804780977406,0.124999999998562,0.166067695062597,0.187499999997864,
0.21874999999751,0.234374999997383,0.242187499997312,0.246093749997314,
0.248046874997314,0.249999999997315,0.312882808717833,0.374999999997803,
0.42221167664798,0.471100039455853,0.499999999998291,0.58445340570426,0.669426318230849,
0.749999999999146,0.831949472059214,0.915974200350222,0.99999892864123),
 .UNSPECIFIED.);
#3969=B_SPLINE_CURVE_WITH_KNOTS('',3,(#206459,#206460,#206461,#206462,#206463,
#206464,#206465,#206466,#206467,#206468,#206469,#206470,#206471,#206472,
#206473,#206474,#206475,#206476),.UNSPECIFIED.,.F.,.F.,(4,2,2,2,2,2,2,2,
4),(0.0010033855533278,0.0323270685226007,0.0646416521170169,0.0973306599001112,
0.11684252557555,0.129565630897343,0.132961439846257,0.134485038006038,
0.135611695771611),.UNSPECIFIED.);
#3970=B_SPLINE_CURVE_WITH_KNOTS('',3,(#206478,#206479,#206480,#206481,#206482,
#206483),.UNSPECIFIED.,.F.,.F.,(4,2,4),(0.,0.5,0.999999922980586),
 .UNSPECIFIED.);
#3971=B_SPLINE_CURVE_WITH_KNOTS('',3,(#206485,#206486,#206487,#206488,#206489,
#206490,#206491),.UNSPECIFIED.,.F.,.F.,(4,3,4),(0.00125088140062442,0.648525401885551,
0.999999999999885),.UNSPECIFIED.);
#3972=B_SPLINE_CURVE_WITH_KNOTS('',3,(#206492,#206493,#206494,#206495,#206496,
#206497,#206498,#206499),.UNSPECIFIED.,.F.,.F.,(4,2,2,4),(-0.0138070478191875,
-0.00815220411877187,-0.00459339692437608,-0.000952974560529691),
 .UNSPECIFIED.);
#3973=B_SPLINE_CURVE_WITH_KNOTS('',3,(#206525,#206526,#206527,#206528),
 .UNSPECIFIED.,.F.,.F.,(4,4),(-21.4191724650156,-21.3503937936257),
 .UNSPECIFIED.);
#3974=B_SPLINE_CURVE_WITH_KNOTS('',3,(#206537,#206538,#206539,#206540),
 .UNSPECIFIED.,.F.,.F.,(4,4),(0.,1.),.UNSPECIFIED.);
#3975=B_SPLINE_CURVE_WITH_KNOTS('',3,(#206546,#206547,#206548,#206549,#206550,
#206551),.UNSPECIFIED.,.F.,.F.,(4,2,4),(-0.0891279863932758,-0.0445640391320336,
0.),.UNSPECIFIED.);
#3976=B_SPLINE_CURVE_WITH_KNOTS('',3,(#206553,#206554,#206555,#206556,#206557,
#206558),.UNSPECIFIED.,.F.,.F.,(4,2,4),(0.000443834275853445,0.0334282254172085,
0.0664528001016912),.UNSPECIFIED.);
#3977=B_SPLINE_CURVE_WITH_KNOTS('',3,(#206563,#206564,#206565,#206566,#206567,
#206568,#206569,#206570,#206571,#206572,#206573,#206574,#206575,#206576,
#206577,#206578,#206579,#206580,#206581,#206582,#206583,#206584,#206585,
#206586,#206587,#206588,#206589,#206590,#206591,#206592,#206593,#206594,
#206595,#206596,#206597,#206598,#206599,#206600,#206601,#206602,#206603,
#206604,#206605,#206606,#206607,#206608,#206609,#206610,#206611,#206612,
#206613,#206614,#206615,#206616,#206617,#206618,#206619,#206620,#206621,
#206622,#206623,#206624,#206625,#206626,#206627,#206628,#206629,#206630,
#206631,#206632,#206633,#206634,#206635,#206636,#206637,#206638,#206639,
#206640,#206641,#206642,#206643,#206644,#206645,#206646,#206647,#206648,
#206649,#206650,#206651,#206652,#206653,#206654,#206655,#206656,#206657,
#206658,#206659,#206660,#206661,#206662,#206663,#206664,#206665),
 .UNSPECIFIED.,.F.,.F.,(4,3,3,3,3,3,3,3,3,3,3,3,3,3,3,3,3,3,3,3,3,3,3,3,
3,3,3,3,3,3,3,3,3,3,4),(4.66020533027386E-7,0.0780494209217426,0.154528385994754,
0.222367607296126,0.25000000000159,0.320020776844765,0.375000000002391,
0.437500000002704,0.46875000000286,0.484375000002886,0.493951356782937,
0.500000000002912,0.585665829352179,0.625000000002629,0.687500000002504,
0.718750000002478,0.734375000002469,0.744141131675302,0.750000000002459,
0.795694818734584,0.81250000000229,0.843750000002166,0.859375000002065,
0.867187500001974,0.871093750001894,0.873046875001886,0.875000000001877,
0.893332564276188,0.912121285262686,0.931579352561093,0.937500000000939,
0.958042251952986,0.978907092109643,0.989940718782338,1.),.UNSPECIFIED.);
#3978=B_SPLINE_CURVE_WITH_KNOTS('',3,(#206666,#206667,#206668,#206669,#206670,
#206671,#206672,#206673,#206674,#206675,#206676,#206677,#206678,#206679,
#206680,#206681,#206682,#206683,#206684,#206685,#206686,#206687,#206688,
#206689,#206690,#206691,#206692,#206693,#206694,#206695,#206696,#206697,
#206698,#206699,#206700,#206701,#206702,#206703,#206704,#206705,#206706,
#206707,#206708,#206709,#206710,#206711,#206712,#206713,#206714,#206715,
#206716,#206717,#206718,#206719,#206720,#206721,#206722,#206723,#206724,
#206725,#206726,#206727,#206728,#206729,#206730,#206731,#206732,#206733,
#206734,#206735,#206736,#206737,#206738,#206739,#206740,#206741,#206742,
#206743,#206744,#206745,#206746,#206747,#206748,#206749,#206750,#206751,
#206752,#206753,#206754,#206755,#206756,#206757,#206758,#206759),
 .UNSPECIFIED.,.F.,.F.,(4,3,3,3,3,3,3,3,3,3,3,3,3,3,3,3,3,3,3,3,3,3,3,3,
3,3,3,3,3,3,3,4),(0.,0.0287508110666079,0.0567245543007586,0.0625000000024303,
0.0889775218106226,0.0937500000036208,0.109375000004305,0.117187500004712,
0.121093750004819,0.124481461527744,0.125000000004926,0.166426060037835,
0.187500000004402,0.218750000004113,0.234375000004125,0.244217617958389,
0.250000000004138,0.341435429078075,0.375000000003044,0.437500000002524,
0.468750000002445,0.48437500000238,0.493993296409777,0.500000000002315,
0.568044667776029,0.637091289959176,0.677700666282766,0.750000000001157,
0.826628860035336,0.903380594136755,0.980473097362789,0.999999421099716),
 .UNSPECIFIED.);
#3979=B_SPLINE_CURVE_WITH_KNOTS('',3,(#206778,#206779,#206780,#206781,#206782,
#206783,#206784,#206785,#206786,#206787,#206788,#206789,#206790,#206791,
#206792,#206793,#206794,#206795,#206796,#206797,#206798,#206799,#206800,
#206801,#206802,#206803,#206804,#206805,#206806,#206807,#206808,#206809,
#206810,#206811),.UNSPECIFIED.,.F.,.F.,(4,3,3,3,3,3,3,3,3,3,3,4),(0.,0.117101200542522,
0.234202401085044,0.346614587091527,0.458576407862775,0.5,0.528356735739442,
0.62866793275237,0.731063876985766,0.794468907776133,0.897234453888066,
1.),.UNSPECIFIED.);
#3980=B_SPLINE_CURVE_WITH_KNOTS('',3,(#206815,#206816,#206817,#206818,#206819,
#206820,#206821,#206822,#206823,#206824,#206825,#206826,#206827,#206828,
#206829,#206830,#206831,#206832,#206833,#206834,#206835,#206836,#206837,
#206838,#206839),.UNSPECIFIED.,.F.,.F.,(4,3,3,3,3,3,3,3,4),(0.,0.129487860547611,
0.264358174032075,0.40789073805982,0.499996385876089,0.643108412387142,
0.780812427583819,0.909706129152489,0.999992771752112),.UNSPECIFIED.);
#3981=B_SPLINE_CURVE_WITH_KNOTS('',3,(#206858,#206859,#206860,#206861,#206862,
#206863,#206864,#206865,#206866,#206867,#206868,#206869,#206870,#206871,
#206872,#206873,#206874,#206875,#206876,#206877,#206878,#206879,#206880,
#206881,#206882,#206883,#206884,#206885,#206886,#206887,#206888,#206889,
#206890,#206891),.UNSPECIFIED.,.F.,.F.,(4,3,3,3,3,3,3,3,3,3,3,4),(0.,0.0922204635652864,
0.184349906439154,0.277127536020907,0.37045804385545,0.465208726255164,
0.5,0.597200577301061,0.697956527088002,0.800876923570397,0.908201887815451,
1.),.UNSPECIFIED.);
#3982=B_SPLINE_CURVE_WITH_KNOTS('',3,(#206894,#206895,#206896,#206897,#206898,
#206899,#206900,#206901,#206902,#206903,#206904,#206905,#206906,#206907,
#206908,#206909,#206910,#206911,#206912,#206913,#206914,#206915,#206916,
#206917,#206918,#206919,#206920,#206921,#206922,#206923,#206924,#206925,
#206926,#206927),.UNSPECIFIED.,.F.,.F.,(4,3,3,3,3,3,3,3,3,3,3,4),(0.,0.117101660060985,
0.234203320121969,0.346615193427323,0.458576459266058,0.5,0.528357854068618,
0.62866793203068,0.73106261413796,0.794469686717537,0.897234843358769,1.),
 .UNSPECIFIED.);
#3983=B_SPLINE_CURVE_WITH_KNOTS('',3,(#206933,#206934,#206935,#206936),
 .UNSPECIFIED.,.F.,.F.,(4,4),(21.3503917490634,21.4191713312478),
 .UNSPECIFIED.);
#3984=B_SPLINE_CURVE_WITH_KNOTS('',3,(#206945,#206946,#206947,#206948,#206949,
#206950,#206951,#206952,#206953,#206954,#206955,#206956,#206957,#206958,
#206959,#206960,#206961,#206962,#206963,#206964,#206965,#206966,#206967,
#206968,#206969,#206970,#206971,#206972,#206973,#206974,#206975,#206976,
#206977,#206978,#206979,#206980,#206981,#206982,#206983,#206984,#206985,
#206986,#206987,#206988,#206989,#206990,#206991,#206992,#206993,#206994,
#206995,#206996,#206997,#206998,#206999,#207000,#207001,#207002,#207003,
#207004,#207005,#207006,#207007,#207008,#207009,#207010,#207011,#207012,
#207013,#207014),.UNSPECIFIED.,.F.,.F.,(4,3,3,3,3,3,3,3,3,3,3,3,3,3,3,3,
3,3,3,3,3,3,3,4),(6.95316451033781E-6,0.0370154901322813,0.0719587408126773,
0.108978897491256,0.125000000003423,0.166599575953719,0.187500000005123,
0.218750000005971,0.234375000006395,0.242187500006847,0.246093750007077,
0.248046875007192,0.250000000007307,0.312958282005268,0.375000000005981,
0.422524050719976,0.471741166788862,0.500000000004655,0.584452037533994,
0.669423694320991,0.750000000002328,0.83194289686569,0.915970912229197,
0.999998927592704),.UNSPECIFIED.);
#3985=B_SPLINE_CURVE_WITH_KNOTS('',3,(#207029,#207030,#207031,#207032,#207033,
#207034,#207035,#207036,#207037,#207038,#207039,#207040,#207041,#207042),
 .UNSPECIFIED.,.F.,.F.,(4,2,2,2,2,2,4),(0.,0.249999999999843,0.437500000000002,
0.499999999999955,0.625000000000052,0.750000000000149,1.),.UNSPECIFIED.);
#3986=B_SPLINE_CURVE_WITH_KNOTS('',3,(#207044,#207045,#207046,#207047,#207048,
#207049,#207050,#207051,#207052,#207053,#207054,#207055,#207056,#207057,
#207058,#207059,#207060,#207061,#207062,#207063,#207064,#207065,#207066,
#207067,#207068,#207069,#207070,#207071,#207072,#207073,#207074,#207075,
#207076,#207077,#207078,#207079,#207080,#207081,#207082,#207083,#207084,
#207085,#207086,#207087,#207088,#207089,#207090,#207091,#207092,#207093,
#207094,#207095,#207096,#207097,#207098,#207099,#207100,#207101,#207102,
#207103,#207104,#207105,#207106,#207107,#207108,#207109,#207110,#207111,
#207112,#207113,#207114,#207115,#207116),.UNSPECIFIED.,.F.,.F.,(4,3,3,3,
3,3,3,3,3,3,3,3,3,3,3,3,3,3,3,3,3,3,3,3,4),(0.,0.0452087403559,0.0905880139283179,
0.136057810489463,0.181480846783789,0.226711612127039,0.25,0.29532041701864,
0.340811954044005,0.386393629901283,0.43192769301262,0.477268118365803,
0.5,0.545209270466352,0.590588213945858,0.636056291120232,0.681476801362041,
0.726703865173976,0.75,0.794885987361077,0.839938486376014,0.88507871346327,
0.930172301249321,0.97507407010096,0.999999999999999),.UNSPECIFIED.);
#3987=B_SPLINE_CURVE_WITH_KNOTS('',3,(#207117,#207118,#207119,#207120,#207121,
#207122,#207123,#207124,#207125,#207126,#207127,#207128),.UNSPECIFIED.,
 .F.,.F.,(4,2,2,2,2,4),(0.,0.125000000000622,0.250000000001244,0.437500000001834,
0.500000000001801,1.),.UNSPECIFIED.);
#3988=B_SPLINE_CURVE_WITH_KNOTS('',3,(#207130,#207131,#207132,#207133,#207134,
#207135,#207136,#207137,#207138,#207139,#207140,#207141,#207142,#207143,
#207144,#207145,#207146,#207147,#207148,#207149,#207150,#207151,#207152,
#207153,#207154,#207155,#207156,#207157,#207158,#207159,#207160,#207161,
#207162,#207163,#207164,#207165,#207166,#207167,#207168,#207169,#207170,
#207171,#207172,#207173,#207174,#207175,#207176,#207177,#207178,#207179,
#207180,#207181,#207182,#207183,#207184,#207185,#207186,#207187,#207188,
#207189,#207190,#207191,#207192,#207193,#207194,#207195,#207196,#207197,
#207198,#207199,#207200,#207201,#207202,#207203,#207204,#207205),
 .UNSPECIFIED.,.F.,.F.,(4,3,3,3,3,3,3,3,3,3,3,3,3,3,3,3,3,3,3,3,3,3,3,3,
3,4),(0.,0.0637785010296324,0.0989215242469141,0.12499999999999,0.187499999999986,
0.213898840468972,0.240562584016588,0.249999999999982,0.294669021001179,
0.361948570783252,0.430285571093971,0.473992615516389,0.4999999999996,0.507926474031731,
0.570911936820028,0.630035090971468,0.688149779542959,0.71874999999896,
0.734374999998805,0.749999999998649,0.766820383897917,0.829040862181862,
0.892500776285119,0.907530505039692,0.967438570342388,1.),.UNSPECIFIED.);
#3989=B_SPLINE_CURVE_WITH_KNOTS('',3,(#207208,#207209,#207210,#207211,#207212,
#207213,#207214,#207215,#207216,#207217,#207218,#207219),.UNSPECIFIED.,
 .F.,.F.,(4,2,2,2,2,4),(0.,0.124999999999909,0.249999999999818,0.499999999999879,
0.749999999999939,1.),.UNSPECIFIED.);
#3990=B_SPLINE_CURVE_WITH_KNOTS('',3,(#207265,#207266,#207267,#207268,#207269,
#207270,#207271,#207272),.UNSPECIFIED.,.F.,.F.,(4,2,2,4),(3.91300469654823E-5,
0.249999999999966,0.499999999999933,1.),.UNSPECIFIED.);
#3991=B_SPLINE_CURVE_WITH_KNOTS('',3,(#207274,#207275,#207276,#207277,#207278,
#207279,#207280,#207281,#207282,#207283,#207284,#207285,#207286,#207287,
#207288,#207289,#207290,#207291),.UNSPECIFIED.,.F.,.F.,(4,2,2,2,2,2,2,2,
4),(0.,0.249999999999623,0.374999999999464,0.437499999999321,0.468749999999376,
0.499999999999431,0.624999999999556,0.749999999999681,1.),.UNSPECIFIED.);
#3992=B_SPLINE_CURVE_WITH_KNOTS('',3,(#207292,#207293,#207294,#207295,#207296,
#207297),.UNSPECIFIED.,.F.,.F.,(4,2,4),(6.4167603438351E-5,0.0137137654358064,
0.0472424259233949),.UNSPECIFIED.);
#3993=B_SPLINE_CURVE_WITH_KNOTS('',3,(#207342,#207343,#207344,#207345),
 .UNSPECIFIED.,.F.,.F.,(4,4),(0.0032070633384408,1.),.UNSPECIFIED.);
#3994=B_SPLINE_CURVE_WITH_KNOTS('',3,(#207346,#207347,#207348,#207349),
 .UNSPECIFIED.,.F.,.F.,(4,4),(0.,1.),.UNSPECIFIED.);
#3995=B_SPLINE_CURVE_WITH_KNOTS('',3,(#207351,#207352,#207353,#207354,#207355,
#207356,#207357,#207358),.UNSPECIFIED.,.F.,.F.,(4,2,2,4),(1.72374447250324E-5,
0.00605039432576561,0.00958439370122129,0.0125609149395566),
 .UNSPECIFIED.);
#3996=B_SPLINE_CURVE_WITH_KNOTS('',3,(#207360,#207361,#207362,#207363,#207364,
#207365,#207366,#207367,#207368,#207369,#207370,#207371),.UNSPECIFIED.,
 .F.,.F.,(4,2,2,2,2,4),(5.44677821896778E-5,0.0243356409521382,0.0487850814719335,
0.0865633841171448,0.112367863355978,0.14233194420609),.UNSPECIFIED.);
#3997=B_SPLINE_CURVE_WITH_KNOTS('',3,(#207373,#207374,#207375,#207376,#207377,
#207378),.UNSPECIFIED.,.F.,.F.,(4,2,4),(9.99693896883708E-7,0.0217861300664875,
0.041758320882216),.UNSPECIFIED.);
#3998=B_SPLINE_CURVE_WITH_KNOTS('',3,(#207380,#207381,#207382,#207383,#207384,
#207385,#207386,#207387,#207388,#207389,#207390,#207391,#207392,#207393,
#207394,#207395,#207396),.UNSPECIFIED.,.F.,.F.,(4,2,2,2,1,2,2,2,4),(0.,
0.250000000006198,0.375000000009349,0.437500000010944,0.468750000011446,
0.484375000011406,0.500000000011365,0.750000000005682,0.981286400609861),
 .UNSPECIFIED.);
#3999=B_SPLINE_CURVE_WITH_KNOTS('',3,(#207397,#207398,#207399,#207400),
 .UNSPECIFIED.,.F.,.F.,(4,4),(0.981286400609861,1.),.UNSPECIFIED.);
#4000=B_SPLINE_CURVE_WITH_KNOTS('',3,(#207422,#207423,#207424,#207425,#207426,
#207427,#207428),.UNSPECIFIED.,.F.,.F.,(4,3,4),(1.35943822430015E-10,0.684868688282987,
1.),.UNSPECIFIED.);
#4001=B_SPLINE_CURVE_WITH_KNOTS('',3,(#207429,#207430,#207431,#207432),
 .UNSPECIFIED.,.F.,.F.,(4,4),(0.,1.),.UNSPECIFIED.);
#4002=B_SPLINE_CURVE_WITH_KNOTS('',3,(#207724,#207725,#207726,#207727,#207728,
#207729,#207730,#207731,#207732,#207733,#207734,#207735,#207736,#207737,
#207738,#207739,#207740,#207741,#207742,#207743,#207744,#207745,#207746,
#207747,#207748,#207749,#207750,#207751,#207752,#207753,#207754,#207755,
#207756,#207757,#207758,#207759,#207760,#207761,#207762,#207763,#207764,
#207765,#207766,#207767,#207768,#207769),.UNSPECIFIED.,.F.,.F.,(4,3,3,3,
3,3,3,3,3,3,3,3,3,3,3,4),(0.,0.112645617915547,0.225291235831093,0.325145626837358,
0.417878543220986,0.499999999999706,0.567951200599135,0.634803302931205,
0.701009699931027,0.725430080120662,0.749999999999853,0.809017327481362,
0.873180482532867,0.933077900017625,0.984470881960538,0.999999996120206),
 .UNSPECIFIED.);
#4003=B_SPLINE_CURVE_WITH_KNOTS('',3,(#207795,#207796,#207797,#207798),
 .UNSPECIFIED.,.F.,.F.,(4,4),(0.,1.),.UNSPECIFIED.);
#4004=B_SPLINE_CURVE_WITH_KNOTS('',3,(#207799,#207800,#207801,#207802,#207803,
#207804,#207805),.UNSPECIFIED.,.F.,.F.,(4,3,4),(0.,0.686241036033079,1.),
 .UNSPECIFIED.);
#4005=B_SPLINE_CURVE_WITH_KNOTS('',3,(#207894,#207895,#207896,#207897,#207898,
#207899,#207900,#207901,#207902,#207903,#207904,#207905,#207906,#207907,
#207908,#207909,#207910,#207911,#207912,#207913,#207914,#207915,#207916,
#207917,#207918,#207919,#207920,#207921,#207922,#207923,#207924,#207925,
#207926,#207927,#207928,#207929,#207930,#207931,#207932,#207933,#207934,
#207935,#207936,#207937,#207938,#207939,#207940,#207941,#207942,#207943,
#207944,#207945,#207946,#207947,#207948,#207949,#207950,#207951,#207952,
#207953,#207954,#207955,#207956,#207957),.UNSPECIFIED.,.F.,.F.,(4,3,3,3,
3,3,3,3,3,3,3,3,3,3,3,3,3,3,3,3,3,4),(5.51103869925044E-10,0.070510587980619,
0.145491032215832,0.229504133717628,0.249999999993792,0.33554143156014,
0.374999999991354,0.41941693331645,0.437499999990025,0.468749999989365,
0.484374999989349,0.494246183399663,0.499999999989333,0.554335533255383,
0.612303002071708,0.67275121187842,0.737498853970445,0.749999999994666,
0.807713562449727,0.884799642789502,0.964905117831314,1.),.UNSPECIFIED.);
#4006=B_SPLINE_CURVE_WITH_KNOTS('',3,(#208146,#208147,#208148,#208149,#208150,
#208151,#208152,#208153,#208154,#208155,#208156,#208157,#208158,#208159,
#208160,#208161,#208162,#208163,#208164,#208165,#208166,#208167,#208168,
#208169,#208170,#208171,#208172,#208173,#208174,#208175,#208176,#208177,
#208178,#208179,#208180,#208181,#208182,#208183,#208184,#208185,#208186,
#208187,#208188,#208189,#208190,#208191,#208192,#208193,#208194,#208195,
#208196,#208197,#208198,#208199,#208200,#208201,#208202,#208203,#208204,
#208205,#208206,#208207,#208208,#208209,#208210,#208211,#208212,#208213,
#208214,#208215,#208216,#208217,#208218,#208219,#208220,#208221,#208222,
#208223,#208224,#208225,#208226,#208227,#208228,#208229,#208230,#208231,
#208232,#208233,#208234,#208235,#208236,#208237,#208238,#208239),
 .UNSPECIFIED.,.F.,.F.,(4,3,3,3,3,3,3,3,3,3,3,3,3,3,3,3,3,3,3,3,3,3,3,3,
3,3,3,3,3,3,3,4),(9.62323569182123E-14,0.0625000000025272,0.121849789809462,
0.179162494561758,0.233624959337482,0.25000000000982,0.300784369295185,
0.349514590901724,0.375000000014628,0.421363456943378,0.428906914835619,
0.437500000016886,0.468750000018176,0.483057188180266,0.496814594171664,
0.500000000019465,0.532587156536936,0.566152928849498,0.601421621092012,
0.625000000024457,0.66317291566887,0.687500000026945,0.718750000027621,
0.734375000028045,0.742187500027003,0.75000000002596,0.7928811005694,0.834774905773426,
0.87500000001298,0.931285484412794,0.991930184620389,1.),.UNSPECIFIED.);
#4007=B_SPLINE_CURVE_WITH_KNOTS('',3,(#208285,#208286,#208287,#208288,#208289,
#208290,#208291,#208292,#208293,#208294,#208295,#208296,#208297,#208298,
#208299,#208300,#208301,#208302,#208303,#208304,#208305,#208306,#208307,
#208308,#208309,#208310,#208311,#208312,#208313,#208314,#208315,#208316,
#208317,#208318,#208319,#208320,#208321,#208322,#208323,#208324,#208325,
#208326,#208327,#208328,#208329,#208330,#208331,#208332,#208333,#208334,
#208335,#208336,#208337,#208338,#208339,#208340,#208341,#208342,#208343,
#208344,#208345,#208346,#208347,#208348,#208349,#208350,#208351,#208352,
#208353,#208354,#208355,#208356,#208357,#208358,#208359,#208360,#208361,
#208362,#208363,#208364,#208365,#208366,#208367,#208368,#208369,#208370,
#208371,#208372,#208373,#208374,#208375,#208376,#208377,#208378,#208379,
#208380,#208381,#208382,#208383,#208384,#208385,#208386,#208387,#208388,
#208389,#208390,#208391,#208392,#208393),.UNSPECIFIED.,.F.,.F.,(4,3,3,3,
3,3,3,3,3,3,3,3,3,3,3,3,3,3,3,3,3,3,3,3,3,3,3,3,3,3,3,3,3,3,3,3,4),(1.09612274395901E-12,
0.0444785455685485,0.0883750909005611,0.1249999998236,0.165038183140846,
0.187499999735504,0.209812374609828,0.232094776842348,0.249999999647409,
0.282656309970686,0.312499999559313,0.343749999515297,0.35937499949341,
0.369120335095062,0.374999999471523,0.418936072098464,0.453076541346468,
0.49625988524113,0.499999999297555,0.624999999123587,0.625129478507068,
0.687499999036463,0.718749998993071,0.734374998971374,0.746093748955592,
0.749547553053195,0.749999998950386,0.782752377057063,0.815374839671006,
0.847460368840066,0.874999999475193,0.880070237219765,0.911294604281305,
0.941526491294765,0.970763245647383,0.998459118527588,1.),.UNSPECIFIED.);
#4008=B_SPLINE_CURVE_WITH_KNOTS('',3,(#208437,#208438,#208439,#208440),
 .UNSPECIFIED.,.F.,.F.,(4,4),(0.,1.),.UNSPECIFIED.);
#4009=B_SPLINE_CURVE_WITH_KNOTS('',3,(#208469,#208470,#208471,#208472,#208473,
#208474,#208475,#208476,#208477,#208478,#208479,#208480,#208481,#208482,
#208483,#208484,#208485,#208486,#208487,#208488,#208489,#208490,#208491,
#208492,#208493,#208494,#208495,#208496,#208497,#208498,#208499,#208500,
#208501,#208502,#208503,#208504,#208505,#208506,#208507,#208508,#208509,
#208510,#208511,#208512,#208513,#208514,#208515,#208516,#208517,#208518,
#208519,#208520,#208521,#208522,#208523),.UNSPECIFIED.,.F.,.F.,(4,3,3,3,
3,3,3,3,3,3,3,3,3,3,3,3,3,3,4),(1.61365288131912E-10,0.101122220925631,
0.201809911992346,0.249999999999676,0.350144360618518,0.374999999999726,
0.437499999999463,0.468749999999671,0.483337969992844,0.49703725560723,
0.499999999999879,0.56618182882662,0.63386494816583,0.704121755794725,0.749999999999939,
0.824451475075636,0.900963463185298,0.980672992463374,1.),.UNSPECIFIED.);
#4010=B_SPLINE_CURVE_WITH_KNOTS('',3,(#208587,#208588,#208589,#208590,#208591,
#208592,#208593,#208594,#208595,#208596,#208597,#208598,#208599,#208600,
#208601,#208602,#208603,#208604,#208605,#208606,#208607,#208608,#208609,
#208610,#208611,#208612,#208613,#208614,#208615,#208616,#208617,#208618,
#208619,#208620,#208621,#208622,#208623,#208624,#208625,#208626,#208627,
#208628,#208629,#208630,#208631,#208632,#208633,#208634,#208635,#208636,
#208637,#208638,#208639,#208640,#208641,#208642,#208643,#208644,#208645,
#208646,#208647,#208648,#208649,#208650,#208651,#208652,#208653,#208654,
#208655,#208656,#208657,#208658,#208659,#208660,#208661,#208662,#208663,
#208664,#208665,#208666,#208667,#208668,#208669,#208670,#208671,#208672,
#208673,#208674,#208675,#208676,#208677,#208678,#208679,#208680,#208681,
#208682,#208683,#208684,#208685,#208686,#208687,#208688,#208689,#208690,
#208691,#208692,#208693,#208694,#208695,#208696,#208697,#208698,#208699,
#208700,#208701,#208702,#208703,#208704,#208705,#208706,#208707,#208708,
#208709,#208710,#208711,#208712,#208713,#208714,#208715,#208716,#208717,
#208718,#208719,#208720,#208721,#208722),.UNSPECIFIED.,.F.,.F.,(4,3,3,3,
3,3,3,3,3,3,3,3,3,3,3,3,3,3,3,3,3,3,3,3,3,3,3,3,3,3,3,3,3,3,3,3,3,3,3,3,
3,3,3,3,3,4),(0.,8.23850137691602E-5,0.0204012711726926,0.0414506355860507,
0.0624999999994088,0.063569659804219,0.0864634934603979,0.0937499999991132,
0.115646998793421,0.124999999998818,0.154022974972679,0.18749999999822,
0.213386390277361,0.238893256894012,0.249999999997622,0.274704627615763,
0.305101525964376,0.312499999997024,0.324133469240012,0.343749999996765,
0.359374999996743,0.368611626398672,0.37499999999672,0.421515638671137,
0.437499999997083,0.44086073676079,0.468749999996968,0.484374999996911,
0.499999999996853,0.542951969593674,0.562499999996096,0.593749999995491,
0.602982075130438,0.609374999995355,0.62499999999522,0.666689599519647,
0.687499999995368,0.703124999995624,0.712494989491395,0.71874999999588,
0.749999999996057,0.798479617357812,0.870542601001258,0.911450433634223,
0.982266957567471,0.999999999999956),.UNSPECIFIED.);
#4011=B_SPLINE_CURVE_WITH_KNOTS('',3,(#208760,#208761,#208762,#208763),
 .UNSPECIFIED.,.F.,.F.,(4,4),(0.,1.),.UNSPECIFIED.);
#4012=B_SPLINE_CURVE_WITH_KNOTS('',3,(#208787,#208788,#208789,#208790),
 .UNSPECIFIED.,.F.,.F.,(4,4),(0.,1.),.UNSPECIFIED.);
#4013=B_SPLINE_CURVE_WITH_KNOTS('',3,(#208798,#208799,#208800,#208801,#208802,
#208803,#208804,#208805,#208806,#208807,#208808,#208809),.UNSPECIFIED.,
 .F.,.F.,(4,2,2,2,2,4),(-0.333213062152763,-0.318992436643613,-0.302605899716421,
-0.258599679329206,-0.206694095788962,-0.157338750857526),.UNSPECIFIED.);
#4014=B_SPLINE_CURVE_WITH_KNOTS('',3,(#208897,#208898,#208899,#208900,#208901,
#208902,#208903,#208904,#208905,#208906,#208907,#208908,#208909,#208910,
#208911,#208912,#208913,#208914,#208915,#208916,#208917,#208918,#208919,
#208920,#208921,#208922,#208923,#208924,#208925,#208926,#208927,#208928,
#208929,#208930,#208931,#208932,#208933,#208934,#208935,#208936,#208937,
#208938,#208939,#208940,#208941,#208942,#208943,#208944,#208945,#208946,
#208947,#208948,#208949,#208950,#208951,#208952,#208953,#208954,#208955,
#208956,#208957,#208958,#208959,#208960,#208961,#208962,#208963,#208964,
#208965,#208966),.UNSPECIFIED.,.F.,.F.,(4,3,3,3,3,3,3,3,3,3,3,3,3,3,3,3,
3,3,3,3,3,3,3,4),(0.,0.0547535867381263,0.109163768189695,0.16321855068254,
0.216476495391368,0.250000000000141,0.305653911931348,0.360032108388012,
0.375000000000104,0.424359555161854,0.437500000000085,0.468750000000076,
0.500000000000066,0.540948304366183,0.58305606758738,0.625000000000052,
0.665631757887275,0.708201985089374,0.750000000000037,0.796380367974103,
0.847285060415064,0.89929259685049,0.95596969452426,0.999999137737946),
 .UNSPECIFIED.);
#4015=B_SPLINE_CURVE_WITH_KNOTS('',3,(#208968,#208969,#208970,#208971,#208972,
#208973,#208974,#208975,#208976,#208977,#208978,#208979,#208980,#208981),
 .UNSPECIFIED.,.F.,.F.,(4,2,2,2,2,2,4),(1.50975872617941E-6,0.007565601617223,
0.0157162959249245,0.0266338617213319,0.039595014166849,0.0503735056176376,
0.0602923391451059),.UNSPECIFIED.);
#4016=B_SPLINE_CURVE_WITH_KNOTS('',3,(#208983,#208984,#208985,#208986,#208987,
#208988,#208989,#208990,#208991,#208992,#208993,#208994,#208995,#208996,
#208997,#208998,#208999,#209000,#209001,#209002,#209003,#209004,#209005,
#209006,#209007,#209008,#209009,#209010,#209011,#209012,#209013,#209014,
#209015,#209016,#209017,#209018,#209019,#209020),.UNSPECIFIED.,.F.,.F.,
(4,2,2,1,2,2,2,2,2,2,2,1,1,1,2,2,2,2,2,2,4),(0.,0.125000000001245,0.187500000001872,
0.203125000002091,0.210937500002082,0.218750000002073,0.250000000002338,
0.31250000000306,0.343750000003579,0.3515625000035,0.359375000003421,0.375000000003519,
0.437500000003208,0.468750000003031,0.484375000003072,0.500000000003113,
0.562500000003381,0.59375000000349,0.625000000003598,0.687500000003454,
0.718750000003281),.UNSPECIFIED.);
#4017=B_SPLINE_CURVE_WITH_KNOTS('',3,(#209021,#209022,#209023,#209024,#209025,
#209026,#209027,#209028,#209029,#209030,#209031,#209032,#209033,#209034,
#209035,#209036,#209037,#209038,#209039),.UNSPECIFIED.,.F.,.F.,(4,1,2,2,
2,2,1,1,2,2,4),(0.718750000003281,0.73437500000328,0.742187500003304,0.750000000003327,
0.812500000003478,0.843750000003482,0.859375000003484,0.867187500003357,
0.871093750003294,0.87500000000323,1.),.UNSPECIFIED.);
#4018=B_SPLINE_CURVE_WITH_KNOTS('',3,(#209061,#209062,#209063,#209064,#209065,
#209066,#209067,#209068,#209069,#209070,#209071,#209072,#209073,#209074),
 .UNSPECIFIED.,.F.,.F.,(4,2,2,2,2,2,4),(-0.0744148056244768,-0.0645677668606673,
-0.0540581616342037,-0.0346879522673468,-0.0153320182076054,0.,0.0053263184455938),
 .UNSPECIFIED.);
#4019=B_SPLINE_CURVE_WITH_KNOTS('',3,(#209078,#209079,#209080,#209081,#209082,
#209083),.UNSPECIFIED.,.F.,.F.,(4,2,4),(0.140195854218715,0.156202229433691,
0.15861137664321),.UNSPECIFIED.);
#4020=B_SPLINE_CURVE_WITH_KNOTS('',3,(#209087,#209088,#209089,#209090,#209091,
#209092),.UNSPECIFIED.,.F.,.F.,(4,2,4),(0.123280223518805,0.561640111759402,
1.),.UNSPECIFIED.);
#4021=B_SPLINE_CURVE_WITH_KNOTS('',3,(#209093,#209094,#209095,#209096),
 .UNSPECIFIED.,.F.,.F.,(4,4),(0.,0.123280223518805),.UNSPECIFIED.);
#4022=B_SPLINE_CURVE_WITH_KNOTS('',3,(#209136,#209137,#209138,#209139,#209140,
#209141),.UNSPECIFIED.,.F.,.F.,(4,2,4),(0.,0.5,1.),.UNSPECIFIED.);
#4023=B_SPLINE_CURVE_WITH_KNOTS('',3,(#209146,#209147,#209148,#209149,#209150,
#209151,#209152,#209153,#209154,#209155,#209156,#209157,#209158,#209159,
#209160,#209161,#209162,#209163,#209164,#209165,#209166,#209167,#209168,
#209169,#209170,#209171,#209172,#209173,#209174,#209175,#209176),
 .UNSPECIFIED.,.F.,.F.,(4,3,3,3,3,3,3,3,3,3,4),(4.90242432635974E-14,0.0995727270208595,
0.199679545265645,0.299256581306511,0.399628290653255,0.5,0.599377586698876,
0.699533190024157,0.798916729480184,0.899458364740092,1.),.UNSPECIFIED.);
#4024=B_SPLINE_CURVE_WITH_KNOTS('',3,(#209230,#209231,#209232,#209233,#209234,
#209235,#209236,#209237,#209238,#209239),.UNSPECIFIED.,.F.,.F.,(4,2,2,2,
4),(6.99181322517181E-5,0.0274772470743173,0.0549543192248543,0.0855005894471352,
0.117197816499574),.UNSPECIFIED.);
#4025=B_SPLINE_CURVE_WITH_KNOTS('',3,(#209241,#209242,#209243,#209244,#209245,
#209246,#209247,#209248,#209249,#209250,#209251,#209252,#209253,#209254,
#209255,#209256,#209257,#209258,#209259,#209260,#209261,#209262,#209263,
#209264,#209265,#209266,#209267,#209268,#209269,#209270,#209271,#209272,
#209273,#209274,#209275,#209276,#209277,#209278,#209279),.UNSPECIFIED.,
 .F.,.F.,(4,1,2,2,2,2,2,2,2,2,2,2,1,1,2,2,2,2,2,2,4),(0.,0.0156250000003975,
0.0234375000005842,0.0312500000007708,0.0468750000012404,0.0546875000014125,
0.0625000000015846,0.125000000002426,0.187500000003267,0.250000000004108,
0.37500000000579,0.437500000006644,0.468750000007061,0.484375000007362,
0.492187500007484,0.500000000007606,0.625000000005874,0.687500000005001,
0.750000000004128,0.875000000002064,0.999952270605657),.UNSPECIFIED.);
#4026=B_SPLINE_CURVE_WITH_KNOTS('',3,(#209280,#209281,#209282,#209283,#209284,
#209285,#209286,#209287,#209288,#209289),.UNSPECIFIED.,.F.,.F.,(4,2,2,2,
4),(-0.0123143107195813,-0.00661635753635787,-0.00200811090116291,-0.00101892306809263,
-0.000591294698493404),.UNSPECIFIED.);
#4027=B_SPLINE_CURVE_WITH_KNOTS('',3,(#209290,#209291,#209292,#209293,#209294,
#209295,#209296,#209297,#209298,#209299),.UNSPECIFIED.,.F.,.F.,(4,2,2,2,
4),(0.000197166661643082,0.00999859693748771,0.0152336890560093,0.0173595663854544,
0.0191166717477739),.UNSPECIFIED.);
#4028=B_SPLINE_CURVE_WITH_KNOTS('',3,(#209317,#209318,#209319,#209320),
 .UNSPECIFIED.,.F.,.F.,(4,4),(2.31879634382147E-7,1.),.UNSPECIFIED.);
#4029=B_SPLINE_CURVE_WITH_KNOTS('',3,(#209322,#209323,#209324,#209325,#209326,
#209327,#209328,#209329,#209330,#209331,#209332,#209333,#209334,#209335,
#209336,#209337,#209338,#209339,#209340,#209341,#209342,#209343,#209344,
#209345,#209346,#209347,#209348,#209349,#209350,#209351,#209352,#209353,
#209354,#209355,#209356,#209357,#209358,#209359,#209360,#209361,#209362,
#209363,#209364),.UNSPECIFIED.,.F.,.F.,(4,3,3,3,3,3,3,3,3,3,3,3,3,3,4),
(0.,0.0859524515770622,0.173114204061444,0.249999999993828,0.336357959453032,
0.374999999990697,0.43749999998873,0.468749999988334,0.484374999988229,
0.49218749998822,0.496093749988216,0.499999999988212,0.695634982149147,
0.895538757756163,0.999999762435953),.UNSPECIFIED.);
#4030=B_SPLINE_CURVE_WITH_KNOTS('',3,(#209400,#209401,#209402,#209403),
 .UNSPECIFIED.,.F.,.F.,(4,4),(0.,1.),.UNSPECIFIED.);
#4031=B_SPLINE_CURVE_WITH_KNOTS('',3,(#209407,#209408,#209409,#209410,#209411,
#209412,#209413,#209414,#209415,#209416,#209417,#209418,#209419,#209420,
#209421,#209422,#209423,#209424,#209425,#209426,#209427,#209428,#209429,
#209430,#209431,#209432,#209433,#209434),.UNSPECIFIED.,.F.,.F.,(4,3,3,3,
3,3,3,3,3,4),(2.02655430176938E-14,0.199181443656681,0.249999999999982,
0.374999999999952,0.432289485264219,0.489952645168601,0.499999999999922,
0.713619588947582,0.927554430727639,0.999999999999906),.UNSPECIFIED.);
#4032=B_SPLINE_CURVE_WITH_KNOTS('',3,(#209435,#209436,#209437,#209438,#209439,
#209440,#209441,#209442,#209443,#209444,#209445,#209446,#209447,#209448,
#209449,#209450,#209451,#209452,#209453),.UNSPECIFIED.,.F.,.F.,(4,3,3,3,
3,3,4),(0.000177795870917134,0.169648150830343,0.335372830565674,0.506086515931452,
0.683880470243782,0.871299608937257,1.),.UNSPECIFIED.);
#4033=B_SPLINE_CURVE_WITH_KNOTS('',3,(#209503,#209504,#209505,#209506,#209507,
#209508,#209509,#209510,#209511,#209512,#209513,#209514,#209515,#209516,
#209517,#209518),.UNSPECIFIED.,.F.,.F.,(4,2,2,2,2,2,2,4),(-0.170124288805633,
-0.166093076836241,-0.157932402741369,-0.128734215554719,-0.101968416325607,
-0.0606229094061144,-0.0331012740781064,0.),.UNSPECIFIED.);
#4034=B_SPLINE_CURVE_WITH_KNOTS('',3,(#209544,#209545,#209546,#209547,#209548,
#209549,#209550,#209551,#209552,#209553,#209554,#209555,#209556,#209557),
 .UNSPECIFIED.,.F.,.F.,(4,2,2,2,2,2,4),(-0.0745014864157257,-0.0646335690112853,
-0.0541287257886821,-0.0347633302676788,-0.0154078695970785,0.,0.00532653251328959),
 .UNSPECIFIED.);
#4035=B_SPLINE_CURVE_WITH_KNOTS('',3,(#209558,#209559,#209560,#209561),
 .UNSPECIFIED.,.F.,.F.,(4,4),(0.,1.),.UNSPECIFIED.);
#4036=B_SPLINE_CURVE_WITH_KNOTS('',3,(#209563,#209564,#209565,#209566),
 .UNSPECIFIED.,.F.,.F.,(4,4),(0.,1.),.UNSPECIFIED.);
#4037=B_SPLINE_CURVE_WITH_KNOTS('',3,(#209606,#209607,#209608,#209609,#209610,
#209611),.UNSPECIFIED.,.F.,.F.,(4,2,4),(1.14193128847598E-7,0.5,0.999999932215863),
 .UNSPECIFIED.);
#4038=B_SPLINE_CURVE_WITH_KNOTS('',3,(#209615,#209616,#209617,#209618),
 .UNSPECIFIED.,.F.,.F.,(4,4),(0.,1.),.UNSPECIFIED.);
#4039=B_SPLINE_CURVE_WITH_KNOTS('',3,(#209619,#209620,#209621,#209622,#209623,
#209624,#209625,#209626,#209627,#209628,#209629,#209630,#209631,#209632,
#209633,#209634,#209635,#209636,#209637,#209638,#209639,#209640,#209641,
#209642,#209643,#209644,#209645,#209646,#209647,#209648,#209649),
 .UNSPECIFIED.,.F.,.F.,(4,3,3,3,3,3,3,3,3,3,4),(6.47759721730864E-14,0.0993662103170627,
0.199524657737797,0.298878816037944,0.399439408018972,0.5,0.599394639965266,
0.69954597997395,0.798946817371936,0.899473408685968,1.),.UNSPECIFIED.);
#4040=B_SPLINE_CURVE_WITH_KNOTS('',3,(#209651,#209652,#209653,#209654),
 .UNSPECIFIED.,.F.,.F.,(4,4),(1.64788315783771E-8,0.999998086701044),
 .UNSPECIFIED.);
#4041=B_SPLINE_CURVE_WITH_KNOTS('',3,(#209677,#209678,#209679,#209680,#209681,
#209682,#209683,#209684,#209685,#209686,#209687,#209688,#209689,#209690),
 .UNSPECIFIED.,.F.,.F.,(4,2,2,2,2,2,4),(4.47474706459308E-5,0.00995186502710524,
0.0205479420041736,0.0399194731957244,0.0592682979919789,0.0744846261529402,
0.0798098009903522),.UNSPECIFIED.);
#4042=B_SPLINE_CURVE_WITH_KNOTS('',3,(#209731,#209732,#209733,#209734,#209735,
#209736),.UNSPECIFIED.,.F.,.F.,(4,2,4),(0.,0.5,1.),.UNSPECIFIED.);
#4043=B_SPLINE_CURVE_WITH_KNOTS('',3,(#209791,#209792,#209793,#209794,#209795,
#209796,#209797,#209798,#209799,#209800,#209801,#209802,#209803,#209804,
#209805,#209806),.UNSPECIFIED.,.F.,.F.,(4,2,2,2,2,2,2,4),(-0.0806647428160476,
-0.0639936140948227,-0.0502493334474456,-0.0291952928162396,-0.0155018422048852,
-0.00346347464619461,-0.00112849770525123,-7.45024283342982E-6),
 .UNSPECIFIED.);
#4044=B_SPLINE_CURVE_WITH_KNOTS('',3,(#209807,#209808,#209809,#209810,#209811,
#209812,#209813,#209814,#209815,#209816),.UNSPECIFIED.,.F.,.F.,(4,2,2,2,
4),(-0.0112970901784618,-0.00542279703420352,-0.00243262753325205,0.,0.000579164353363231),
 .UNSPECIFIED.);
#4045=B_SPLINE_CURVE_WITH_KNOTS('',3,(#209834,#209835,#209836,#209837),
 .UNSPECIFIED.,.F.,.F.,(4,4),(2.53340356394505E-7,1.),.UNSPECIFIED.);
#4046=B_SPLINE_CURVE_WITH_KNOTS('',3,(#209839,#209840,#209841,#209842,#209843,
#209844,#209845,#209846,#209847,#209848,#209849,#209850,#209851,#209852,
#209853,#209854,#209855,#209856,#209857,#209858,#209859,#209860,#209861,
#209862,#209863,#209864,#209865,#209866,#209867,#209868,#209869,#209870,
#209871,#209872,#209873,#209874,#209875),.UNSPECIFIED.,.F.,.F.,(4,3,3,3,
3,3,3,3,3,3,3,3,4),(2.7314687574147E-14,0.173686496289993,0.341384864547372,
0.500000000001479,0.562500000001576,0.593750000001585,0.61171472808452,
0.625000000001595,0.717489180742063,0.75000000000095,0.843758427757026,
0.936861271543359,0.999999996666636),.UNSPECIFIED.);
#4047=B_SPLINE_CURVE_WITH_KNOTS('',3,(#209911,#209912,#209913,#209914),
 .UNSPECIFIED.,.F.,.F.,(4,4),(0.,1.),.UNSPECIFIED.);
#4048=B_SPLINE_CURVE_WITH_KNOTS('',3,(#209918,#209919,#209920,#209921,#209922,
#209923,#209924,#209925,#209926,#209927,#209928,#209929,#209930,#209931,
#209932,#209933,#209934,#209935,#209936,#209937,#209938,#209939,#209940,
#209941,#209942),.UNSPECIFIED.,.F.,.F.,(4,3,3,3,3,3,3,3,4),(2.08460458746075E-13,
0.205637239033595,0.249999999999834,0.374999999999827,0.437499999999823,
0.499999999999819,0.709312675138003,0.917704073401714,0.999999999999985),
 .UNSPECIFIED.);
#4049=B_SPLINE_CURVE_WITH_KNOTS('',3,(#209943,#209944,#209945,#209946,#209947,
#209948,#209949,#209950,#209951,#209952,#209953,#209954,#209955,#209956,
#209957,#209958,#209959,#209960,#209961,#209962,#209963,#209964),
 .UNSPECIFIED.,.F.,.F.,(4,2,2,2,2,2,2,2,2,2,4),(5.94958797201619E-5,0.00601439515822834,
0.0103433181092583,0.0112977761972987,0.0114779924705337,0.0115757339735351,
0.0117021422562422,0.0117964849421923,0.011873437719028,0.0118759782632601,
0.0119430582633996),.UNSPECIFIED.);
#4050=B_SPLINE_CURVE_WITH_KNOTS('',3,(#210015,#210016,#210017,#210018,#210019,
#210020,#210021,#210022,#210023,#210024,#210025,#210026,#210027,#210028,
#210029,#210030,#210031,#210032),.UNSPECIFIED.,.F.,.F.,(4,2,2,2,2,2,2,2,
4),(-0.19357556719206,-0.192058322391815,-0.190051981171833,-0.18279358782808,
-0.150040408048831,-0.117208468008198,-0.0663993970560668,-0.0347248131959544,
-0.000454759396488884),.UNSPECIFIED.);
#4051=B_SPLINE_CURVE_WITH_KNOTS('',3,(#210034,#210035,#210036,#210037,#210038,
#210039,#210040,#210041,#210042,#210043,#210044,#210045,#210046,#210047,
#210048,#210049,#210050,#210051,#210052,#210053,#210054,#210055,#210056,
#210057,#210058,#210059),.UNSPECIFIED.,.F.,.F.,(4,2,2,2,2,2,2,2,2,2,2,2,
4),(0.188372588570839,0.23909207402596,0.289819269091278,0.391273659221398,
0.492728049351517,0.518091646884021,0.543455244416525,0.594182439481505,
0.695636829611833,0.746364024676998,0.771727622209226,0.797091219741455,
1.),.UNSPECIFIED.);
#4052=B_SPLINE_CURVE_WITH_KNOTS('',3,(#210060,#210061,#210062,#210063,#210064,
#210065,#210066,#210067,#210068,#210069,#210070,#210071,#210072,#210073,
#210074,#210075,#210076,#210077,#210078,#210079,#210080,#210081,#210082,
#210083,#210084,#210085,#210086,#210087),.UNSPECIFIED.,.F.,.F.,(4,2,2,2,
2,2,2,2,2,2,2,2,2,4),(-0.000164336133759068,2.63287951610486E-5,0.000187560795926612,
0.000348613544535989,0.000409806417312778,0.000457439556056248,0.000502150544133313,
0.00055271157782309,0.000627708901828157,0.000841801038881974,0.0016655196670287,
0.0029869936443464,0.00936340203765538,0.0175649125520014),
 .UNSPECIFIED.);
#4053=B_SPLINE_CURVE_WITH_KNOTS('',3,(#210113,#210114,#210115,#210116,#210117,
#210118,#210119,#210120,#210121,#210122,#210123,#210124,#210125,#210126,
#210127,#210128,#210129,#210130,#210131,#210132,#210133,#210134,#210135,
#210136,#210137,#210138,#210139,#210140,#210141,#210142,#210143,#210144,
#210145,#210146,#210147,#210148,#210149,#210150,#210151,#210152,#210153,
#210154,#210155,#210156,#210157,#210158,#210159,#210160,#210161,#210162,
#210163,#210164,#210165,#210166,#210167,#210168,#210169,#210170,#210171,
#210172,#210173,#210174,#210175,#210176,#210177,#210178,#210179,#210180,
#210181,#210182,#210183,#210184,#210185,#210186,#210187,#210188,#210189,
#210190,#210191,#210192,#210193,#210194),.UNSPECIFIED.,.F.,.F.,(4,3,3,3,
3,3,3,3,3,3,3,3,3,3,3,3,3,3,3,3,3,3,3,3,3,3,3,4),(0.,0.0821026983690296,
0.166051349184105,0.24999999999918,0.323840463937501,0.37499999999868,0.437499999998503,
0.468749999998352,0.482411658383091,0.497071531420213,0.499999999998201,
0.567735461383432,0.624999999998182,0.68749999999809,0.718749999998025,
0.734374999998012,0.742187499998038,0.746881390116549,0.749999999998065,
0.77675409666817,0.805034988993171,0.834200765606168,0.86467347556162,0.874999999999032,
0.90812217175573,0.941860247840326,0.976562904031743,0.999999998506716),
 .UNSPECIFIED.);
#4054=B_SPLINE_CURVE_WITH_KNOTS('',3,(#210244,#210245,#210246,#210247,#210248,
#210249),.UNSPECIFIED.,.F.,.F.,(4,2,4),(0.,0.5,1.),.UNSPECIFIED.);
#4055=B_SPLINE_CURVE_WITH_KNOTS('',3,(#210254,#210255,#210256,#210257,#210258,
#210259,#210260,#210261,#210262,#210263,#210264,#210265,#210266,#210267,
#210268,#210269,#210270,#210271,#210272,#210273,#210274,#210275,#210276,
#210277,#210278,#210279,#210280,#210281,#210282,#210283,#210284),
 .UNSPECIFIED.,.F.,.F.,(4,3,3,3,3,3,3,3,3,3,4),(0.,0.0995641747529916,0.199673131064744,
0.299242995314542,0.399621497657271,0.5,0.599388846926264,0.699541635194678,
0.798938039543364,0.899469019771642,0.999999999999919),.UNSPECIFIED.);
#4056=B_SPLINE_CURVE_WITH_KNOTS('',3,(#210309,#210310,#210311,#210312,#210313,
#210314,#210315,#210316,#210317,#210318,#210319,#210320,#210321,#210322),
 .UNSPECIFIED.,.F.,.F.,(4,2,2,2,2,2,4),(-0.0797393906616813,-0.0744138921007886,
-0.0590004388781153,-0.0396484173838408,-0.0202871058497891,-0.00982894846240437,
-2.42863374044703E-6),.UNSPECIFIED.);
#4057=B_SPLINE_CURVE_WITH_KNOTS('',3,(#210326,#210327,#210328,#210329,#210330,
#210331,#210332,#210333,#210334,#210335,#210336,#210337,#210338,#210339,
#210340,#210341,#210342,#210343,#210344,#210345,#210346,#210347,#210348,
#210349,#210350,#210351,#210352,#210353,#210354,#210355,#210356,#210357,
#210358,#210359,#210360,#210361,#210362,#210363,#210364,#210365,#210366,
#210367,#210368),.UNSPECIFIED.,.F.,.F.,(4,3,3,3,3,3,3,3,3,3,3,3,3,3,4),
(1.9123180705105E-10,0.0716724699209036,0.144511710117039,0.219193446306264,
0.250000000000023,0.327433899038684,0.406281898830505,0.487233007739682,
0.500000000000046,0.583877778812537,0.669795885869182,0.759159260556214,
0.850571764752026,0.945433639567374,1.),.UNSPECIFIED.);
#4058=B_SPLINE_CURVE_WITH_KNOTS('',3,(#210377,#210378,#210379,#210380,#210381,
#210382),.UNSPECIFIED.,.F.,.F.,(4,2,4),(0.,0.428953793607235,0.857907587214469),
 .UNSPECIFIED.);
#4059=B_SPLINE_CURVE_WITH_KNOTS('',3,(#210421,#210422,#210423,#210424,#210425,
#210426),.UNSPECIFIED.,.F.,.F.,(4,2,4),(0.,0.5,1.),.UNSPECIFIED.);
#4060=B_SPLINE_CURVE_WITH_KNOTS('',3,(#210431,#210432,#210433,#210434),
 .UNSPECIFIED.,.F.,.F.,(4,4),(0.,0.99992363691791),.UNSPECIFIED.);
#4061=B_SPLINE_CURVE_WITH_KNOTS('',3,(#210435,#210436,#210437,#210438,#210439,
#210440),.UNSPECIFIED.,.F.,.F.,(4,2,4),(0.,0.5,1.),.UNSPECIFIED.);
#4062=B_SPLINE_CURVE_WITH_KNOTS('',3,(#210442,#210443,#210444,#210445,#210446,
#210447,#210448,#210449,#210450,#210451,#210452,#210453,#210454,#210455,
#210456,#210457,#210458,#210459,#210460,#210461,#210462,#210463,#210464,
#210465,#210466,#210467,#210468,#210469,#210470,#210471,#210472,#210473,
#210474,#210475,#210476,#210477,#210478,#210479,#210480,#210481,#210482,
#210483,#210484,#210485,#210486,#210487,#210488,#210489,#210490,#210491,
#210492,#210493,#210494,#210495,#210496,#210497,#210498,#210499,#210500,
#210501,#210502,#210503,#210504,#210505,#210506,#210507,#210508,#210509,
#210510,#210511,#210512,#210513,#210514,#210515,#210516,#210517,#210518,
#210519,#210520,#210521,#210522,#210523,#210524,#210525,#210526,#210527,
#210528,#210529,#210530,#210531,#210532,#210533,#210534,#210535,#210536,
#210537,#210538,#210539,#210540,#210541,#210542,#210543,#210544,#210545,
#210546,#210547),.UNSPECIFIED.,.F.,.F.,(4,3,3,3,3,3,3,3,3,3,3,3,3,3,3,3,
3,3,3,3,3,3,3,3,3,3,3,3,3,3,3,3,3,3,3,4),(6.03911650473148E-14,0.0407329715548587,
0.0792241400589739,0.115263213394128,0.124999999996619,0.160197508421574,
0.187499999994851,0.218749999993929,0.233383957946501,0.234374999993468,
0.242187499993238,0.247058912595356,0.249999999993009,0.271475681785403,
0.293353537788653,0.312499999991403,0.333435725293859,0.343749999990574,
0.359374999990148,0.367187499989908,0.370821302117389,0.371093749989801,
0.373046874989763,0.374481131020538,0.374999999989724,0.423889778165101,
0.437499999991024,0.468749999991682,0.484374999992002,0.492187499992097,
0.497774366940854,0.499999999992192,0.543497417553122,0.588993505552778,
0.624999999994043,0.636055843069114),.UNSPECIFIED.);
#4063=B_SPLINE_CURVE_WITH_KNOTS('',3,(#210548,#210549,#210550,#210551,#210552,
#210553,#210554,#210555,#210556,#210557,#210558,#210559,#210560,#210561,
#210562,#210563,#210564,#210565,#210566,#210567,#210568,#210569,#210570,
#210571,#210572,#210573,#210574,#210575,#210576,#210577,#210578,#210579,
#210580,#210581,#210582,#210583,#210584,#210585,#210586,#210587,#210588,
#210589,#210590,#210591,#210592,#210593,#210594,#210595,#210596,#210597,
#210598,#210599,#210600,#210601,#210602,#210603,#210604,#210605,#210606,
#210607,#210608,#210609,#210610,#210611),.UNSPECIFIED.,.F.,.F.,(4,3,3,3,
3,3,3,3,3,3,3,3,3,3,3,3,3,3,3,3,3,4),(0.636055843069114,0.673940597589314,
0.687499999994934,0.718749999995411,0.734374999995583,0.742187499995712,
0.746899693928627,0.749999999995841,0.781249999996402,0.796874999996711,
0.804687499996808,0.808593749996857,0.812499999996906,0.835085030417847,
0.843749999997175,0.859374999997322,0.867187499997384,0.871093749997415,
0.873700175354529,0.874999999997446,0.933739968101736,1.),.UNSPECIFIED.);
#4064=B_SPLINE_CURVE_WITH_KNOTS('',3,(#210654,#210655,#210656,#210657,#210658,
#210659,#210660,#210661,#210662,#210663,#210664,#210665,#210666,#210667,
#210668,#210669,#210670,#210671,#210672,#210673,#210674,#210675,#210676,
#210677,#210678,#210679,#210680,#210681,#210682,#210683,#210684,#210685,
#210686,#210687,#210688,#210689,#210690,#210691,#210692,#210693,#210694,
#210695,#210696,#210697,#210698,#210699,#210700,#210701,#210702,#210703,
#210704,#210705,#210706,#210707,#210708,#210709,#210710,#210711),
 .UNSPECIFIED.,.F.,.F.,(4,3,3,3,3,3,3,3,3,3,3,3,3,3,3,3,3,3,3,4),(0.0795074173552889,
0.156810708268318,0.194568990186158,0.219163600964231,0.243010825869209,
0.252099776601618,0.309630563017077,0.374179168143534,0.424692135847833,
0.482222922263259,0.510988315470972,0.536995290328435,0.539753708678685,
0.613089215157637,0.686599423420404,0.760557367361113,0.769876854339342,
0.850167871016513,0.931854116606913,0.999999999999919),.UNSPECIFIED.);
#4065=B_SPLINE_CURVE_WITH_KNOTS('',3,(#210752,#210753,#210754,#210755,#210756,
#210757),.UNSPECIFIED.,.F.,.F.,(4,2,4),(0.,0.5,1.),.UNSPECIFIED.);
#4066=B_SPLINE_CURVE_WITH_KNOTS('',3,(#210805,#210806,#210807,#210808,#210809,
#210810,#210811,#210812,#210813,#210814,#210815,#210816,#210817,#210818,
#210819,#210820,#210821,#210822,#210823,#210824,#210825,#210826,#210827,
#210828,#210829,#210830,#210831,#210832,#210833,#210834,#210835,#210836,
#210837,#210838,#210839,#210840,#210841,#210842,#210843,#210844,#210845,
#210846,#210847,#210848,#210849,#210850,#210851,#210852,#210853,#210854,
#210855,#210856,#210857,#210858,#210859,#210860,#210861,#210862,#210863,
#210864,#210865,#210866,#210867,#210868,#210869,#210870,#210871),
 .UNSPECIFIED.,.F.,.F.,(4,3,3,3,3,3,3,3,3,3,3,3,3,3,3,3,3,3,3,3,3,3,4),
(1.05678492241855E-14,0.124999999999958,0.168584812361375,0.211473150968496,
0.249999999999916,0.262217629747653,0.374999999999873,0.418566379929178,
0.462573437826064,0.499999999999831,0.52615739371846,0.617278600564727,
0.624999999999789,0.687499999999794,0.718749999999767,0.736521953323513,
0.749999999999739,0.752322831506534,0.833976490562189,0.898982877816787,
0.915630149617844,0.970441849977294,0.999999998131875),.UNSPECIFIED.);
#4067=B_SPLINE_CURVE_WITH_KNOTS('',3,(#210873,#210874,#210875,#210876,#210877,
#210878,#210879,#210880,#210881,#210882,#210883,#210884,#210885,#210886),
 .UNSPECIFIED.,.F.,.F.,(4,2,2,2,2,2,4),(-0.0610332645664396,-0.0532702670589401,
-0.0448919328866636,-0.0338183143422044,-0.0206596032945249,-0.00989370701873651,
-4.09910837447701E-6),.UNSPECIFIED.);
#4068=B_SPLINE_CURVE_WITH_KNOTS('',3,(#210887,#210888,#210889,#210890,#210891,
#210892,#210893,#210894,#210895,#210896,#210897,#210898,#210899,#210900,
#210901,#210902,#210903,#210904,#210905,#210906,#210907,#210908,#210909,
#210910,#210911,#210912,#210913,#210914,#210915,#210916,#210917,#210918,
#210919,#210920,#210921,#210922,#210923,#210924,#210925,#210926,#210927,
#210928,#210929,#210930,#210931,#210932,#210933,#210934,#210935,#210936,
#210937,#210938,#210939),.UNSPECIFIED.,.F.,.F.,(4,2,2,2,1,1,2,2,2,2,2,2,
1,2,2,2,1,1,1,2,2,2,2,1,1,2,2,1,2,2,4),(5.98375894810414E-7,0.125000000002901,
0.187500000004358,0.218750000005065,0.234375000005435,0.242187500005733,
0.246093750005763,0.250000000005792,0.281250000006554,0.296875000006935,
0.312500000007315,0.34375000000809,0.359375000008471,0.367187500008654,
0.375000000008837,0.437500000010128,0.468750000010694,0.484375000010977,
0.492187500011123,0.496093750011119,0.500000000011116,0.562500000010906,
0.593750000010726,0.609375000010631,0.617187500010616,0.621093750010424,
0.625000000010232,0.687500000008768,0.718750000007925,0.750000000007082,
1.),.UNSPECIFIED.);
#4069=B_SPLINE_CURVE_WITH_KNOTS('',3,(#210952,#210953,#210954,#210955,#210956,
#210957,#210958,#210959,#210960,#210961,#210962,#210963),.UNSPECIFIED.,
 .F.,.F.,(4,2,2,2,2,4),(0.,0.0247460268010664,0.0494920536021327,0.0729426920337182,
0.0963933304653037,0.097330520866356),.UNSPECIFIED.);
#4070=B_SPLINE_CURVE_WITH_KNOTS('',3,(#210966,#210967,#210968,#210969,#210970,
#210971,#210972,#210973),.UNSPECIFIED.,.F.,.F.,(4,2,2,4),(9.96120495977817E-7,
0.00329214866479608,0.00704295616424409,0.0143309441749357),
 .UNSPECIFIED.);
#4071=B_SPLINE_CURVE_WITH_KNOTS('',3,(#210976,#210977,#210978,#210979,#210980,
#210981,#210982,#210983),.UNSPECIFIED.,.F.,.F.,(4,2,2,4),(0.124389074924693,
0.128068505969352,0.146766194052027,0.157235852054352),.UNSPECIFIED.);
#4072=B_SPLINE_CURVE_WITH_KNOTS('',3,(#210991,#210992,#210993,#210994,#210995,
#210996,#210997,#210998),.UNSPECIFIED.,.F.,.F.,(4,2,2,4),(0.171199805613981,
0.181669461004802,0.200367149073979,0.204046585231615),.UNSPECIFIED.);
#4073=B_SPLINE_CURVE_WITH_KNOTS('',3,(#211001,#211002,#211003,#211004,#211005,
#211006,#211007,#211008,#211009,#211010,#211011,#211012),.UNSPECIFIED.,
 .F.,.F.,(4,2,2,2,2,4),(0.360377812943439,0.361314997326669,0.384765636296387,
0.408216275266105,0.432962302313583,0.45770832936106),.UNSPECIFIED.);
#4074=B_SPLINE_CURVE_WITH_KNOTS('',3,(#211013,#211014,#211015,#211016),
 .UNSPECIFIED.,.F.,.F.,(4,4),(0.,1.),.UNSPECIFIED.);
#4075=B_SPLINE_CURVE_WITH_KNOTS('',3,(#211017,#211018,#211019,#211020,#211021,
#211022,#211023,#211024),.UNSPECIFIED.,.F.,.F.,(4,2,2,4),(9.99692399393847E-7,
0.00611282846420449,0.00927591298644316,0.0121375503672717),
 .UNSPECIFIED.);
#4076=B_SPLINE_CURVE_WITH_KNOTS('',3,(#211087,#211088,#211089,#211090,#211091,
#211092,#211093,#211094,#211095,#211096,#211097,#211098,#211099,#211100,
#211101,#211102,#211103,#211104,#211105,#211106,#211107,#211108),
 .UNSPECIFIED.,.F.,.F.,(4,3,3,3,3,3,3,4),(0.,0.162820493371471,0.331410246685736,
0.5,0.652219599979237,0.804099099134868,0.955850896981162,0.999999999999966),
 .UNSPECIFIED.);
#4077=B_SPLINE_CURVE_WITH_KNOTS('',3,(#211200,#211201,#211202,#211203,#211204,
#211205,#211206,#211207,#211208,#211209,#211210,#211211,#211212,#211213,
#211214,#211215,#211216,#211217,#211218,#211219,#211220,#211221,#211222,
#211223,#211224,#211225,#211226,#211227,#211228,#211229,#211230,#211231,
#211232,#211233,#211234,#211235,#211236),.UNSPECIFIED.,.F.,.F.,(4,3,3,3,
3,3,3,3,3,3,3,3,4),(0.,0.0849097405290798,0.169766931958639,0.254604993866261,
0.339418599336701,0.424248185323187,0.459187359476994,0.540920469948529,
0.622499804604613,0.703953615449351,0.785331548784891,0.866690104972354,
0.918374718953961),.UNSPECIFIED.);
#4078=B_SPLINE_CURVE_WITH_KNOTS('',3,(#211237,#211238,#211239,#211240,#211241,
#211242),.UNSPECIFIED.,.F.,.F.,(4,2,4),(-0.0117892460084751,-0.00584593461672809,
-1.00794736847888E-6),.UNSPECIFIED.);
#4079=B_SPLINE_CURVE_WITH_KNOTS('',3,(#211244,#211245,#211246,#211247,#211248,
#211249,#211250,#211251,#211252,#211253,#211254,#211255,#211256,#211257,
#211258,#211259),.UNSPECIFIED.,.F.,.F.,(4,3,3,3,3,4),(0.865111053901715,
0.874218236893911,0.881972171553225,0.898833289902573,0.932555526601711,
0.999999990826026),.UNSPECIFIED.);
#4080=B_SPLINE_CURVE_WITH_KNOTS('',3,(#211260,#211261,#211262,#211263,#211264,
#211265,#211266,#211267,#211268,#211269,#211270,#211271,#211272,#211273,
#211274,#211275,#211276,#211277,#211278,#211279,#211280,#211281,#211282,
#211283,#211284,#211285,#211286,#211287,#211288,#211289,#211290,#211291,
#211292,#211293,#211294,#211295,#211296,#211297,#211298,#211299,#211300,
#211301,#211302,#211303,#211304,#211305,#211306,#211307,#211308,#211309,
#211310,#211311,#211312,#211313,#211314,#211315,#211316,#211317,#211318,
#211319,#211320,#211321,#211322,#211323,#211324,#211325,#211326,#211327,
#211328,#211329,#211330,#211331,#211332,#211333,#211334,#211335,#211336,
#211337,#211338,#211339,#211340,#211341,#211342,#211343,#211344,#211345,
#211346,#211347),.UNSPECIFIED.,.F.,.F.,(4,3,3,3,3,3,3,3,3,3,3,3,3,3,3,3,
3,3,3,3,3,3,3,3,3,3,3,3,3,4),(0.,0.0557450622408291,0.110018349721311,0.163148056523996,
0.21627776332668,0.243312483742445,0.254061286007437,0.263936385992193,
0.27034720415821,0.302217085091284,0.324416644989907,0.357883137741289,
0.391900455595884,0.42645865212103,0.432555526653487,0.467444862477985,
0.486624967485331,0.493383647588645,0.49676298763976,0.497607822652539,
0.498241448912122,0.500142327690874,0.513659687895004,0.540694408303216,
0.599029442398153,0.648833289936653,0.710320369094943,0.773261746778247,
0.838524780973091,0.865111053203757),.UNSPECIFIED.);
#4081=B_SPLINE_CURVE_WITH_KNOTS('',3,(#211408,#211409,#211410,#211411,#211412,
#211413,#211414,#211415,#211416,#211417,#211418,#211419,#211420,#211421,
#211422,#211423,#211424,#211425,#211426,#211427,#211428,#211429,#211430,
#211431,#211432,#211433,#211434,#211435,#211436,#211437,#211438,#211439,
#211440,#211441,#211442,#211443,#211444,#211445,#211446,#211447,#211448,
#211449,#211450,#211451,#211452,#211453,#211454,#211455,#211456,#211457,
#211458,#211459,#211460,#211461,#211462),.UNSPECIFIED.,.F.,.F.,(4,3,3,3,
3,3,3,3,3,3,3,3,3,3,3,3,3,3,4),(1.32300004665501E-8,0.100604412741739,0.19901214665983,
0.249999999999445,0.345593196011322,0.374999999999152,0.437499999999062,
0.468749999999062,0.484374999998995,0.493788546973261,0.499999999998927,
0.576639131858341,0.650937646229695,0.722082092792229,0.749999999999464,
0.817098234992512,0.882472439200725,0.945341412293105,0.999999999990102),
 .UNSPECIFIED.);
#4082=B_SPLINE_CURVE_WITH_KNOTS('',3,(#211508,#211509,#211510,#211511,#211512,
#211513,#211514,#211515,#211516,#211517,#211518,#211519,#211520,#211521,
#211522,#211523,#211524,#211525,#211526,#211527,#211528,#211529,#211530,
#211531,#211532,#211533,#211534,#211535,#211536,#211537,#211538,#211539,
#211540,#211541,#211542,#211543,#211544,#211545,#211546,#211547,#211548,
#211549,#211550,#211551,#211552,#211553,#211554,#211555,#211556,#211557,
#211558,#211559,#211560,#211561,#211562),.UNSPECIFIED.,.F.,.F.,(4,3,3,3,
3,3,3,3,3,3,3,3,3,3,3,3,3,3,4),(1.11337670033842E-10,0.100601560625015,
0.199006946555976,0.250000000001926,0.345591792147362,0.37500000000289,
0.43750000000344,0.468750000003696,0.484375000003739,0.493788430892018,
0.500000000003781,0.57663815478712,0.650935707382017,0.72207915936322,0.750000000001891,
0.817099810984022,0.882476367116043,0.945349198653161,1.),.UNSPECIFIED.);
#4083=B_SPLINE_CURVE_WITH_KNOTS('',3,(#211566,#211567,#211568,#211569,#211570,
#211571,#211572,#211573,#211574,#211575,#211576,#211577,#211578,#211579,
#211580,#211581,#211582,#211583,#211584,#211585,#211586,#211587,#211588,
#211589,#211590,#211591,#211592,#211593,#211594,#211595,#211596,#211597,
#211598,#211599,#211600,#211601,#211602,#211603,#211604,#211605,#211606,
#211607,#211608,#211609,#211610,#211611,#211612,#211613,#211614,#211615,
#211616,#211617),.UNSPECIFIED.,.F.,.F.,(4,3,3,3,3,3,3,3,3,3,3,3,3,3,3,3,
3,4),(0.,0.0629697902321105,0.127424926211713,0.194545767486712,0.250000000000618,
0.321647907731577,0.375000000000927,0.437500000001153,0.468750000001245,
0.484375000001219,0.494235995064562,0.500000000001193,0.593364959844616,
0.688206699250273,0.78532797229832,0.883806931708876,0.984264290812845,
1.),.UNSPECIFIED.);
#4084=B_SPLINE_CURVE_WITH_KNOTS('',3,(#211633,#211634,#211635,#211636,#211637,
#211638,#211639,#211640,#211641,#211642,#211643,#211644,#211645,#211646,
#211647,#211648,#211649,#211650,#211651,#211652,#211653,#211654,#211655,
#211656,#211657,#211658,#211659,#211660,#211661,#211662,#211663,#211664,
#211665,#211666,#211667,#211668,#211669,#211670,#211671,#211672,#211673,
#211674,#211675,#211676,#211677,#211678,#211679,#211680,#211681,#211682,
#211683,#211684,#211685,#211686,#211687,#211688,#211689,#211690),
 .UNSPECIFIED.,.F.,.F.,(4,3,3,3,3,3,3,3,3,3,3,3,3,3,3,3,3,3,3,4),(0.,0.106919896381888,
0.213879033353767,0.249999999994686,0.346117872757459,0.374999999992029,
0.437499999990652,0.468749999989745,0.484374999989512,0.493882981866908,
0.499999999989279,0.569621377049595,0.637069807206106,0.701642349108374,
0.749999999994639,0.808937233313791,0.865347285857377,0.920425314225176,
0.973899941152887,1.),.UNSPECIFIED.);
#4085=B_SPLINE_CURVE_WITH_KNOTS('',3,(#211699,#211700,#211701,#211702),
 .UNSPECIFIED.,.F.,.F.,(4,4),(0.,1.),.UNSPECIFIED.);
#4086=B_SPLINE_CURVE_WITH_KNOTS('',3,(#211748,#211749,#211750,#211751),
 .UNSPECIFIED.,.F.,.F.,(4,4),(0.00033056066411154,1.),.UNSPECIFIED.);
#4087=B_SPLINE_CURVE_WITH_KNOTS('',3,(#211756,#211757,#211758,#211759,#211760,
#211761,#211762,#211763,#211764,#211765,#211766,#211767,#211768,#211769,
#211770,#211771,#211772,#211773,#211774,#211775,#211776,#211777,#211778,
#211779,#211780,#211781,#211782,#211783,#211784,#211785,#211786,#211787,
#211788,#211789,#211790,#211791,#211792,#211793,#211794,#211795,#211796,
#211797,#211798),.UNSPECIFIED.,.F.,.F.,(4,3,3,3,3,3,3,3,3,3,3,3,3,3,4),
(0.,0.0625000000000022,0.124547542689589,0.189840208552333,0.250000000000009,
0.319486581786074,0.390922835366416,0.466031670363737,0.500000000000018,
0.576682455556719,0.655469057008233,0.736684114062024,0.822100783552024,
0.912461405467647,1.),.UNSPECIFIED.);
#4088=B_SPLINE_CURVE_WITH_KNOTS('',3,(#211821,#211822,#211823,#211824,#211825,
#211826,#211827,#211828,#211829,#211830,#211831,#211832),.UNSPECIFIED.,
 .F.,.F.,(4,2,2,2,2,4),(-0.0790483281891596,-0.0589395752398822,-0.0395567187151632,
-0.0202064822138729,-0.00979188201601609,-7.92700211027508E-11),
 .UNSPECIFIED.);
#4089=B_SPLINE_CURVE_WITH_KNOTS('',3,(#211853,#211854,#211855,#211856,#211857,
#211858,#211859,#211860,#211861,#211862,#211863,#211864),.UNSPECIFIED.,
 .F.,.F.,(4,2,2,2,2,4),(2.00368441794088E-10,0.0149431648860489,0.0310777589977625,
0.0506777701883771,0.0652143278590147,0.078719967543422),.UNSPECIFIED.);
#4090=B_SPLINE_CURVE_WITH_KNOTS('',3,(#211869,#211870,#211871,#211872,#211873,
#211874,#211875,#211876,#211877,#211878,#211879,#211880,#211881,#211882,
#211883,#211884,#211885,#211886,#211887,#211888,#211889,#211890,#211891,
#211892,#211893,#211894,#211895,#211896,#211897,#211898,#211899,#211900,
#211901,#211902,#211903,#211904,#211905,#211906,#211907,#211908,#211909,
#211910,#211911,#211912,#211913,#211914,#211915,#211916,#211917,#211918,
#211919,#211920,#211921,#211922,#211923,#211924,#211925,#211926),
 .UNSPECIFIED.,.F.,.F.,(4,3,3,3,3,3,3,3,3,3,3,3,3,3,3,3,3,3,3,4),(0.,0.0647172082289854,
0.127293209600027,0.188646604800013,0.246445969826173,0.25,0.307739591886131,
0.362674690135677,0.416205543346889,0.467961627504993,0.5,0.551486205254555,
0.605216346553222,0.660338232977927,0.717883616977793,0.75,0.808163594164775,
0.869632728270234,0.934816364135117,1.),.UNSPECIFIED.);
#4091=B_SPLINE_CURVE_WITH_KNOTS('',3,(#211928,#211929,#211930,#211931,#211932,
#211933,#211934,#211935,#211936,#211937,#211938,#211939,#211940,#211941,
#211942,#211943,#211944,#211945,#211946,#211947,#211948,#211949,#211950,
#211951,#211952,#211953,#211954,#211955,#211956,#211957,#211958,#211959,
#211960,#211961,#211962,#211963,#211964,#211965,#211966,#211967,#211968,
#211969,#211970,#211971,#211972,#211973,#211974,#211975,#211976,#211977,
#211978,#211979,#211980,#211981,#211982,#211983,#211984,#211985,#211986,
#211987,#211988,#211989,#211990,#211991,#211992,#211993,#211994,#211995,
#211996,#211997,#211998,#211999,#212000),.UNSPECIFIED.,.F.,.F.,(4,3,3,3,
3,3,3,3,3,3,3,3,3,3,3,3,3,3,3,3,3,3,3,3,4),(0.,0.0697336506628132,0.139152588217316,
0.206881212070924,0.249999999998158,0.316796011354994,0.374999999997073,
0.437499999996473,0.468749999996253,0.484374999996203,0.493568038959899,
0.499999999996153,0.566847455860226,0.624999999996786,0.687499999997186,
0.718749999997354,0.734374999997438,0.742187499997478,0.747599366311418,
0.749999999997517,0.80726041099567,0.862224722837023,0.91561630261301,0.966550464468118,
0.999999999999947),.UNSPECIFIED.);
#4092=B_SPLINE_CURVE_WITH_KNOTS('',3,(#212001,#212002,#212003,#212004,#212005,
#212006,#212007,#212008,#212009,#212010,#212011,#212012,#212013,#212014,
#212015,#212016,#212017,#212018,#212019,#212020,#212021,#212022,#212023,
#212024,#212025,#212026,#212027,#212028,#212029,#212030,#212031,#212032,
#212033,#212034,#212035,#212036,#212037,#212038,#212039,#212040,#212041,
#212042,#212043,#212044,#212045,#212046,#212047,#212048,#212049,#212050,
#212051,#212052,#212053,#212054,#212055,#212056,#212057,#212058,#212059,
#212060,#212061,#212062,#212063,#212064,#212065,#212066,#212067,#212068,
#212069,#212070,#212071,#212072,#212073),.UNSPECIFIED.,.F.,.F.,(4,3,3,3,
3,3,3,3,3,3,3,3,3,3,3,3,3,3,3,3,3,3,3,3,4),(1.89563437057374E-10,0.0543727923156523,
0.111042150863491,0.124999999995816,0.18289409164376,0.187499999993731,
0.218749999993249,0.234374999993008,0.243663363983561,0.249999999992767,
0.320008864918425,0.37499999999244,0.437499999991823,0.468749999991533,
0.484374999991888,0.494479480963581,0.499999999992244,0.572056336801072,
0.646528069836964,0.724711898282351,0.749999999996122,0.828091467837119,
0.908415713067816,0.991277789676121,1.),.UNSPECIFIED.);
#4093=B_SPLINE_CURVE_WITH_KNOTS('',3,(#212095,#212096,#212097,#212098,#212099,
#212100,#212101,#212102,#212103,#212104,#212105,#212106,#212107,#212108,
#212109,#212110,#212111,#212112,#212113,#212114,#212115,#212116,#212117,
#212118,#212119,#212120,#212121,#212122,#212123,#212124,#212125,#212126,
#212127,#212128,#212129,#212130,#212131,#212132,#212133,#212134,#212135,
#212136,#212137,#212138,#212139,#212140,#212141,#212142,#212143),
 .UNSPECIFIED.,.F.,.F.,(4,3,3,3,3,3,3,3,3,3,3,3,3,3,3,3,4),(0.,0.0645541082785046,
0.130563442383288,0.199139828272479,0.249999999998188,0.322911391234271,
0.374999999997252,0.437499999996797,0.468749999996554,0.48437499999645,
0.494338313219323,0.499999999996346,0.595056175775502,0.696292115081809,
0.796839555990989,0.900815860221238,0.999999933000731),.UNSPECIFIED.);
#4094=B_SPLINE_CURVE_WITH_KNOTS('',3,(#212159,#212160,#212161,#212162),
 .UNSPECIFIED.,.F.,.F.,(4,4),(0.,1.),.UNSPECIFIED.);
#4095=B_SPLINE_CURVE_WITH_KNOTS('',3,(#212233,#212234,#212235,#212236,#212237,
#212238,#212239,#212240,#212241,#212242,#212243,#212244,#212245,#212246,
#212247,#212248,#212249,#212250,#212251,#212252,#212253,#212254,#212255,
#212256,#212257,#212258,#212259,#212260,#212261,#212262,#212263,#212264,
#212265,#212266,#212267,#212268,#212269,#212270,#212271,#212272,#212273),
 .UNSPECIFIED.,.F.,.F.,(4,2,2,2,2,2,1,1,2,2,2,2,2,2,2,2,1,2,2,2,2,4),(0.,
0.125000000001378,0.187500000002072,0.218750000002431,0.25000000000279,
0.312500000003479,0.343750000003824,0.359375000003999,0.367187500004065,
0.375000000004131,0.437500000004596,0.468750000004788,0.50000000000498,
0.62500000000606,0.687500000006673,0.718750000006972,0.734375000007076,
0.742187500006967,0.750000000006858,0.812500000005146,0.875000000003434,
1.),.UNSPECIFIED.);
#4096=B_SPLINE_CURVE_WITH_KNOTS('',3,(#212362,#212363,#212364,#212365,#212366,
#212367,#212368,#212369,#212370,#212371,#212372,#212373,#212374,#212375,
#212376,#212377,#212378,#212379,#212380,#212381,#212382,#212383,#212384,
#212385,#212386,#212387,#212388,#212389,#212390,#212391,#212392,#212393,
#212394,#212395,#212396,#212397,#212398,#212399,#212400,#212401,#212402,
#212403,#212404,#212405,#212406,#212407,#212408,#212409,#212410,#212411,
#212412,#212413,#212414,#212415,#212416,#212417,#212418,#212419,#212420,
#212421,#212422,#212423,#212424,#212425,#212426,#212427,#212428,#212429,
#212430,#212431,#212432,#212433,#212434,#212435,#212436,#212437,#212438,
#212439,#212440,#212441,#212442,#212443,#212444,#212445,#212446,#212447,
#212448,#212449,#212450,#212451,#212452,#212453,#212454,#212455,#212456,
#212457,#212458,#212459,#212460,#212461,#212462,#212463,#212464,#212465,
#212466,#212467,#212468,#212469,#212470,#212471,#212472,#212473),
 .UNSPECIFIED.,.F.,.F.,(4,3,3,3,3,3,3,3,3,3,3,3,3,3,3,3,3,3,3,3,3,3,3,3,
3,3,3,3,3,3,3,3,3,3,3,3,3,4),(0.,0.0552759755402423,0.0624999999965957,
0.0937499999948935,0.109374999994201,0.124999999993509,0.187499999990439,
0.218749999988957,0.234374999988292,0.242187499987995,0.246093749987889,
0.249999999987783,0.31249999998687,0.343749999986352,0.359374999986057,
0.3671874999859,0.374999999985744,0.437499999984841,0.468749999984351,0.484374999984288,
0.492187499984472,0.499999999984657,0.562499999987018,0.593749999988339,
0.609374999988966,0.624999999989593,0.687499999991413,0.718749999992416,
0.734374999993012,0.742187499993213,0.749999999993415,0.812499999994748,
0.843749999995419,0.859374999995843,0.867187499996071,0.871093749996184,
0.874999999996298,0.999999999999947),.UNSPECIFIED.);
#4097=B_SPLINE_CURVE_WITH_KNOTS('',3,(#212519,#212520,#212521,#212522),
 .UNSPECIFIED.,.F.,.F.,(4,4),(0.,1.),.UNSPECIFIED.);
#4098=B_SPLINE_CURVE_WITH_KNOTS('',3,(#212613,#212614,#212615,#212616,#212617,
#212618,#212619,#212620,#212621,#212622,#212623,#212624),.UNSPECIFIED.,
 .F.,.F.,(4,2,2,2,2,4),(5.08702977698002E-11,0.0204416434001132,0.0398968567495265,
0.0592762447263598,0.0695769009665615,0.0792634375522912),.UNSPECIFIED.);
#4099=B_SPLINE_CURVE_WITH_KNOTS('',3,(#212650,#212651,#212652,#212653,#212654,
#212655,#212656,#212657,#212658,#212659,#212660,#212661,#212662),
 .UNSPECIFIED.,.F.,.F.,(4,3,3,3,4),(1.6300132211933E-10,0.0650847231408129,
0.12799391767715,0.187960878951594,0.204495206565807),.UNSPECIFIED.);
#4100=B_SPLINE_CURVE_WITH_KNOTS('',3,(#212664,#212665,#212666,#212667,#212668,
#212669,#212670,#212671,#212672,#212673,#212674,#212675,#212676,#212677,
#212678,#212679,#212680,#212681,#212682,#212683,#212684,#212685,#212686,
#212687,#212688,#212689,#212690,#212691,#212692,#212693,#212694,#212695,
#212696,#212697,#212698,#212699,#212700,#212701,#212702,#212703,#212704,
#212705,#212706,#212707,#212708,#212709,#212710,#212711,#212712,#212713,
#212714,#212715,#212716,#212717,#212718),.UNSPECIFIED.,.F.,.F.,(4,3,3,3,
3,3,3,3,3,3,3,3,3,3,3,3,3,3,4),(0.204495206565807,0.262686939693399,0.319079464762548,
0.372933809481464,0.403371404924355,0.438956353139,0.47382548925288,0.508438904757853,
0.543207652203373,0.578865483319448,0.602247603282904,0.65707969744598,
0.713552747901631,0.772664385543704,0.801123801641452,0.862288103713903,
0.925494011718843,0.99165895891879,1.),.UNSPECIFIED.);
#4101=B_SPLINE_CURVE_WITH_KNOTS('',3,(#212720,#212721,#212722,#212723,#212724,
#212725,#212726,#212727,#212728,#212729,#212730,#212731,#212732,#212733,
#212734,#212735,#212736,#212737,#212738,#212739,#212740,#212741,#212742,
#212743,#212744,#212745,#212746,#212747,#212748,#212749,#212750,#212751,
#212752,#212753,#212754,#212755,#212756,#212757,#212758,#212759,#212760,
#212761,#212762,#212763,#212764,#212765,#212766,#212767,#212768,#212769,
#212770,#212771,#212772,#212773,#212774,#212775,#212776,#212777,#212778,
#212779,#212780,#212781,#212782,#212783,#212784,#212785,#212786,#212787,
#212788,#212789,#212790,#212791,#212792),.UNSPECIFIED.,.F.,.F.,(4,3,3,3,
3,3,3,3,3,3,3,3,3,3,3,3,3,3,3,3,3,3,3,3,4),(6.28187138923961E-14,0.0697312157942221,
0.139149808044035,0.20688067475963,0.249999999998968,0.316817214197243,
0.374999999998373,0.437499999997995,0.468749999997928,0.484374999997911,
0.493571366904695,0.499999999997893,0.566879151406512,0.62499999999821,
0.687499999998462,0.718749999998649,0.734374999998709,0.742187499998786,
0.747603549942283,0.749999999998863,0.807353181043309,0.862402608634578,
0.915875011937602,0.966889713790279,1.),.UNSPECIFIED.);
#4102=B_SPLINE_CURVE_WITH_KNOTS('',3,(#212793,#212794,#212795,#212796,#212797,
#212798,#212799,#212800,#212801,#212802,#212803,#212804,#212805,#212806,
#212807,#212808,#212809,#212810,#212811,#212812,#212813,#212814,#212815,
#212816,#212817,#212818,#212819,#212820,#212821,#212822,#212823,#212824,
#212825,#212826,#212827,#212828,#212829,#212830,#212831,#212832,#212833,
#212834,#212835,#212836,#212837,#212838,#212839,#212840,#212841,#212842,
#212843,#212844,#212845,#212846,#212847,#212848,#212849,#212850,#212851,
#212852,#212853,#212854,#212855,#212856,#212857,#212858,#212859,#212860,
#212861,#212862),.UNSPECIFIED.,.F.,.F.,(4,3,3,3,3,3,3,3,3,3,3,3,3,3,3,3,
3,3,3,3,3,3,3,4),(1.3791143240745E-10,0.0549874184757927,0.112272740474189,
0.125000000000339,0.183480479536621,0.187500000000824,0.218750000001505,
0.234375000001736,0.243773049446738,0.250000000001966,0.321329044051122,
0.375000000001251,0.437500000000898,0.468750000000836,0.484375000000805,
0.49459142497774,0.500000000000775,0.573775707268088,0.650003559370461,
0.729938817125455,0.750000000000387,0.829951338704309,0.914975669352154,
1.),.UNSPECIFIED.);
#4103=B_SPLINE_CURVE_WITH_KNOTS('',3,(#212884,#212885,#212886,#212887,#212888,
#212889,#212890,#212891,#212892,#212893,#212894,#212895,#212896,#212897,
#212898,#212899,#212900,#212901,#212902,#212903,#212904,#212905,#212906,
#212907,#212908,#212909,#212910,#212911,#212912,#212913,#212914,#212915,
#212916,#212917,#212918,#212919,#212920,#212921,#212922,#212923,#212924,
#212925,#212926,#212927,#212928,#212929,#212930,#212931,#212932,#212933,
#212934,#212935,#212936,#212937,#212938,#212939,#212940,#212941,#212942,
#212943,#212944,#212945,#212946,#212947),.UNSPECIFIED.,.F.,.F.,(4,3,3,3,
3,3,3,3,3,3,3,3,3,3,3,3,3,3,3,3,3,4),(1.29930992008276E-9,0.00199687994175926,
0.00404321872866667,0.00679984759740777,0.0135996951948155,0.0271993903896311,
0.0543987807792621,0.138417105582935,0.221302123751313,0.273746034028885,
0.348944925276041,0.424070048825891,0.499529635489335,0.556397260154529,
0.62770004312747,0.699482436207086,0.738473283463592,0.81203251885513,0.886214183757187,
0.916946220976321,0.995622778230722,0.999994305300683),.UNSPECIFIED.);
#4104=B_SPLINE_CURVE_WITH_KNOTS('',3,(#212960,#212961,#212962,#212963,#212964,
#212965,#212966,#212967,#212968,#212969,#212970,#212971,#212972,#212973,
#212974,#212975,#212976,#212977,#212978,#212979,#212980,#212981,#212982,
#212983,#212984,#212985,#212986,#212987,#212988,#212989,#212990,#212991,
#212992,#212993,#212994,#212995,#212996,#212997,#212998,#212999,#213000,
#213001,#213002,#213003,#213004,#213005,#213006,#213007,#213008,#213009,
#213010,#213011,#213012,#213013,#213014,#213015,#213016,#213017,#213018,
#213019,#213020,#213021,#213022,#213023,#213024,#213025,#213026),
 .UNSPECIFIED.,.F.,.F.,(4,3,3,3,3,3,3,3,3,3,3,3,3,3,3,3,3,3,3,3,3,3,4),
(0.,0.0685929982475568,0.137321983891955,0.204955726783766,0.24999999999978,
0.321671496037652,0.374999999999826,0.437499999999639,0.468749999999545,
0.482599548741858,0.497218621569146,0.499999999999451,0.573348040670661,
0.625000000000188,0.687500000000176,0.71875000000017,0.734375000000504,
0.743431049607474,0.750000000000838,0.821269667045324,0.89046868291486,
0.95706510129712,0.999999547233239),.UNSPECIFIED.);
#4105=B_SPLINE_CURVE_WITH_KNOTS('',3,(#213027,#213028,#213029,#213030,#213031,
#213032,#213033,#213034,#213035,#213036,#213037,#213038,#213039,#213040,
#213041,#213042,#213043,#213044,#213045,#213046,#213047,#213048,#213049,
#213050,#213051,#213052,#213053,#213054,#213055,#213056,#213057,#213058,
#213059,#213060,#213061,#213062,#213063,#213064,#213065,#213066,#213067,
#213068,#213069,#213070,#213071,#213072,#213073,#213074,#213075,#213076,
#213077,#213078,#213079,#213080,#213081,#213082,#213083,#213084,#213085,
#213086,#213087,#213088,#213089,#213090,#213091,#213092,#213093,#213094,
#213095,#213096,#213097,#213098,#213099,#213100,#213101,#213102,#213103,
#213104,#213105),.UNSPECIFIED.,.F.,.F.,(4,3,3,3,3,3,3,3,3,3,3,3,3,3,3,3,
3,3,3,3,3,3,3,3,3,3,4),(5.16494780575051E-12,0.0660440387964322,0.124999999998834,
0.187499999998303,0.21874999999803,0.234374999997964,0.243854245143406,
0.249999999997897,0.318788984102502,0.374999999998195,0.437499999998344,
0.468749999998399,0.484374999998426,0.49843523874147,0.499999999998453,
0.570526398226455,0.643525384817338,0.720405337550553,0.749999999999176,
0.820768406362497,0.874999999999446,0.937499999999596,0.968749999999683,
0.984374999999726,0.992187499999863,0.997324657103914,1.),.UNSPECIFIED.);
#4106=B_SPLINE_CURVE_WITH_KNOTS('',3,(#213118,#213119,#213120,#213121,#213122,
#213123,#213124,#213125,#213126,#213127,#213128,#213129,#213130,#213131,
#213132,#213133,#213134,#213135,#213136,#213137,#213138,#213139,#213140,
#213141,#213142,#213143,#213144,#213145,#213146,#213147,#213148,#213149,
#213150,#213151,#213152,#213153,#213154,#213155,#213156,#213157,#213158,
#213159,#213160,#213161,#213162,#213163,#213164,#213165,#213166,#213167,
#213168,#213169,#213170,#213171,#213172,#213173,#213174,#213175,#213176,
#213177,#213178,#213179,#213180,#213181,#213182,#213183,#213184,#213185,
#213186,#213187,#213188,#213189,#213190,#213191,#213192,#213193,#213194,
#213195,#213196,#213197,#213198,#213199,#213200,#213201,#213202,#213203,
#213204,#213205,#213206,#213207,#213208,#213209,#213210,#213211,#213212,
#213213,#213214,#213215,#213216,#213217,#213218,#213219,#213220,#213221,
#213222,#213223,#213224,#213225,#213226,#213227,#213228,#213229,#213230,
#213231,#213232),.UNSPECIFIED.,.F.,.F.,(4,3,3,3,3,3,3,3,3,3,3,3,3,3,3,3,
3,3,3,3,3,3,3,3,3,3,3,3,3,3,3,3,3,3,3,3,3,3,4),(0.,0.0649698080920817,0.124999999967459,
0.187499999951189,0.218749999942881,0.234374999938903,0.242187499937085,
0.246093749936336,0.249090902762279,0.249999999935587,0.282344724177292,
0.314372012558987,0.345785127620326,0.374999999947125,0.406249999949928,
0.437499999952731,0.46687242205456,0.468749999955528,0.484374999956934,
0.492187499957643,0.496093749958003,0.499084584486565,0.499999999958364,
0.546911224461924,0.595696684827187,0.624999999968867,0.648692807768369,
0.672426618190896,0.687499999974047,0.737673873614472,0.749999999979228,
0.77909103483051,0.807498637297529,0.835916563064156,0.864965319334572,
0.874999999989614,0.927625844491494,0.982370100062507,0.999999792275798),
 .UNSPECIFIED.);
#4107=B_SPLINE_CURVE_WITH_KNOTS('',3,(#213238,#213239,#213240,#213241),
 .UNSPECIFIED.,.F.,.F.,(4,4),(0.,1.),.UNSPECIFIED.);
#4108=B_SPLINE_CURVE_WITH_KNOTS('',3,(#213242,#213243,#213244,#213245),
 .UNSPECIFIED.,.F.,.F.,(4,4),(0.,1.),.UNSPECIFIED.);
#4109=B_SPLINE_CURVE_WITH_KNOTS('',3,(#213255,#213256,#213257,#213258),
 .UNSPECIFIED.,.F.,.F.,(4,4),(0.,1.),.UNSPECIFIED.);
#4110=B_SPLINE_CURVE_WITH_KNOTS('',3,(#213261,#213262,#213263,#213264,#213265,
#213266,#213267,#213268,#213269,#213270,#213271,#213272,#213273,#213274,
#213275,#213276,#213277,#213278,#213279,#213280,#213281,#213282,#213283,
#213284,#213285,#213286,#213287,#213288,#213289,#213290,#213291,#213292,
#213293,#213294,#213295,#213296,#213297,#213298,#213299,#213300,#213301,
#213302,#213303,#213304,#213305,#213306,#213307,#213308,#213309,#213310,
#213311,#213312,#213313,#213314,#213315,#213316,#213317,#213318,#213319,
#213320,#213321,#213322,#213323,#213324,#213325,#213326,#213327,#213328,
#213329,#213330,#213331,#213332,#213333,#213334,#213335,#213336,#213337,
#213338,#213339,#213340,#213341,#213342,#213343,#213344,#213345,#213346,
#213347,#213348,#213349,#213350,#213351,#213352,#213353,#213354,#213355,
#213356,#213357,#213358,#213359,#213360,#213361,#213362,#213363,#213364,
#213365,#213366,#213367,#213368,#213369,#213370,#213371,#213372,#213373,
#213374,#213375,#213376,#213377,#213378),.UNSPECIFIED.,.F.,.F.,(4,3,3,3,
3,3,3,3,3,3,3,3,3,3,3,3,3,3,3,3,3,3,3,3,3,3,3,3,3,3,3,3,3,3,3,3,3,3,3,4),
(0.,0.0556040253126128,0.0624999999988678,0.0937499999983221,0.109374999998028,
0.11718749999788,0.121093749997806,0.124999999997732,0.177978500601091,
0.187499999996556,0.218749999995967,0.234374999995674,0.242187499995532,
0.248064514045004,0.249999999995389,0.290439991609182,0.332719995800738,
0.374999999992293,0.414295445348919,0.437499999990719,0.468749999989929,
0.484374999989533,0.492187499989336,0.496093749989353,0.49999999998937,
0.543389718520226,0.562499999990418,0.593749999990904,0.609374999991197,
0.621857640695468,0.62499999999149,0.678717857532051,0.730180132835422,
0.74999999999434,0.812499999995727,0.841252822854767,0.8697856749645,0.874999999997113,
0.942169460054971,0.99999902007757),.UNSPECIFIED.);
#4111=B_SPLINE_CURVE_WITH_KNOTS('',3,(#213385,#213386,#213387,#213388),
 .UNSPECIFIED.,.F.,.F.,(4,4),(-0.257815640355697,-0.19404066847332),
 .UNSPECIFIED.);
#4112=B_SPLINE_CURVE_WITH_KNOTS('',3,(#213389,#213390,#213391,#213392,#213393,
#213394),.UNSPECIFIED.,.F.,.F.,(4,2,4),(1.20141369613414,1.24780191081689,
1.26443721951871),.UNSPECIFIED.);
#4113=B_SPLINE_CURVE_WITH_KNOTS('',3,(#213396,#213397,#213398,#213399,#213400,
#213401,#213402,#213403,#213404,#213405,#213406,#213407,#213408,#213409,
#213410,#213411,#213412,#213413,#213414,#213415,#213416,#213417,#213418,
#213419,#213420,#213421,#213422,#213423,#213424,#213425,#213426,#213427,
#213428,#213429,#213430,#213431,#213432,#213433,#213434,#213435,#213436,
#213437,#213438,#213439,#213440,#213441,#213442,#213443,#213444,#213445,
#213446,#213447,#213448,#213449,#213450,#213451,#213452,#213453),
 .UNSPECIFIED.,.F.,.F.,(4,3,3,3,3,3,3,3,3,3,3,3,3,3,3,3,3,3,3,4),(0.,0.0674017094918868,
0.134803418983774,0.196258418571117,0.23437500000044,0.24404909415283,0.250000000000356,
0.31600630273921,0.382808248327347,0.450254591067862,0.468749999998973,
0.484500070213314,0.499999999998794,0.577407496563877,0.657179228187426,
0.740270449901988,0.752634113077516,0.841852627309825,0.930551386657646,
1.),.UNSPECIFIED.);
#4114=B_SPLINE_CURVE_WITH_KNOTS('',3,(#213454,#213455,#213456,#213457,#213458,
#213459,#213460,#213461,#213462,#213463,#213464,#213465,#213466,#213467,
#213468,#213469,#213470,#213471,#213472,#213473,#213474,#213475,#213476,
#213477,#213478,#213479,#213480,#213481,#213482,#213483,#213484,#213485,
#213486,#213487,#213488,#213489,#213490,#213491,#213492,#213493,#213494,
#213495,#213496,#213497,#213498,#213499,#213500,#213501,#213502,#213503,
#213504,#213505,#213506,#213507,#213508),.UNSPECIFIED.,.F.,.F.,(4,3,3,3,
3,3,3,3,3,3,3,3,3,3,3,3,3,3,4),(9.3187433381112E-11,0.101546082558368,0.20411518428186,
0.250000000000559,0.342551518055851,0.431103878515922,0.468750000000311,
0.486203001661683,0.500000000000073,0.576326326457444,0.655350663228745,
0.729133715290756,0.734375000000045,0.745032201386706,0.749999999999879,
0.814497720901052,0.879335509597406,0.940262418415672,0.999999999999994),
 .UNSPECIFIED.);
#4115=B_SPLINE_CURVE_WITH_KNOTS('',3,(#213512,#213513,#213514,#213515,#213516,
#213517,#213518,#213519,#213520,#213521,#213522,#213523,#213524,#213525,
#213526,#213527,#213528,#213529,#213530,#213531,#213532,#213533,#213534,
#213535,#213536,#213537,#213538,#213539,#213540,#213541,#213542,#213543,
#213544,#213545,#213546,#213547,#213548,#213549,#213550,#213551,#213552,
#213553,#213554,#213555,#213556,#213557,#213558,#213559,#213560,#213561,
#213562,#213563,#213564,#213565,#213566,#213567,#213568,#213569,#213570,
#213571,#213572,#213573,#213574,#213575,#213576,#213577,#213578,#213579,
#213580,#213581,#213582,#213583,#213584,#213585,#213586,#213587,#213588,
#213589,#213590,#213591,#213592,#213593,#213594,#213595,#213596,#213597,
#213598,#213599,#213600,#213601,#213602,#213603,#213604,#213605,#213606,
#213607,#213608,#213609,#213610,#213611,#213612,#213613,#213614,#213615,
#213616,#213617,#213618,#213619,#213620,#213621,#213622,#213623,#213624,
#213625,#213626),.UNSPECIFIED.,.F.,.F.,(4,3,3,3,3,3,3,3,3,3,3,3,3,3,3,3,
3,3,3,3,3,3,3,3,3,3,3,3,3,3,3,3,3,3,3,3,3,3,4),(0.,0.0625000000002685,0.125000000000537,
0.184120705038886,0.187500000000843,0.218750000000889,0.234375000000918,
0.242187500000895,0.247945572338563,0.250000000000872,0.288802100322394,
0.312500000001109,0.343750000001288,0.359375000001354,0.368185038790272,
0.375000000001421,0.404397270446199,0.434423406270483,0.437500000001771,
0.467069330756785,0.468750000001954,0.48437500000197,0.492187500001944,
0.496093750001948,0.49804687500195,0.500000000001952,0.551741675156679,
0.605323878127873,0.625000000001612,0.681759301664873,0.687500000001431,
0.718750000001357,0.734375000001311,0.744738059372415,0.750000000001264,
0.81685299863907,0.883810275152863,0.951197818926552,0.999999999999978),
 .UNSPECIFIED.);
#4116=B_SPLINE_CURVE_WITH_KNOTS('',3,(#213633,#213634,#213635,#213636),
 .UNSPECIFIED.,.F.,.F.,(4,4),(1.34562934232196E-6,1.),.UNSPECIFIED.);
#4117=B_SPLINE_CURVE_WITH_KNOTS('',3,(#213640,#213641,#213642,#213643,#213644,
#213645,#213646,#213647,#213648,#213649,#213650,#213651),.UNSPECIFIED.,
 .F.,.F.,(4,2,2,2,2,4),(0.373206983159624,0.385491836195735,0.401668081475639,
0.446354448109498,0.505290236827689,0.567395563874534),.UNSPECIFIED.);
#4118=B_SPLINE_CURVE_WITH_KNOTS('',3,(#213674,#213675,#213676,#213677),
 .UNSPECIFIED.,.F.,.F.,(4,4),(1.60993507782841E-6,1.),.UNSPECIFIED.);
#4119=B_SPLINE_CURVE_WITH_KNOTS('',3,(#213678,#213679,#213680,#213681),
 .UNSPECIFIED.,.F.,.F.,(4,4),(4.20513282425586E-5,1.),.UNSPECIFIED.);
#4120=B_SPLINE_CURVE_WITH_KNOTS('',3,(#213700,#213701,#213702,#213703,#213704,
#213705,#213706,#213707,#213708,#213709,#213710,#213711,#213712),
 .UNSPECIFIED.,.F.,.F.,(4,3,3,3,4),(0.,0.250000000000329,0.479504503025071,
0.500000000000659,0.999999999999911),.UNSPECIFIED.);
#4121=B_SPLINE_CURVE_WITH_KNOTS('',3,(#213713,#213714,#213715,#213716,#213717,
#213718,#213719,#213720,#213721,#213722,#213723,#213724,#213725),
 .UNSPECIFIED.,.F.,.F.,(4,3,3,3,4),(0.,0.250000000000412,0.375000000000501,
0.500000000000591,1.),.UNSPECIFIED.);
#4122=B_SPLINE_CURVE_WITH_KNOTS('',3,(#213743,#213744,#213745,#213746),
 .UNSPECIFIED.,.F.,.F.,(4,4),(0.,1.),.UNSPECIFIED.);
#4123=B_SPLINE_CURVE_WITH_KNOTS('',3,(#213752,#213753,#213754,#213755,#213756,
#213757,#213758,#213759,#213760,#213761,#213762,#213763,#213764,#213765),
 .UNSPECIFIED.,.F.,.F.,(4,2,2,2,2,2,4),(-0.0129516019045241,-0.00582336707544168,
-0.00266112862497996,-0.00141945109084359,-0.000774025264651937,-0.000391774263201664,
-1.05094833933387E-6),.UNSPECIFIED.);
#4124=B_SPLINE_CURVE_WITH_KNOTS('',3,(#213836,#213837,#213838,#213839,#213840,
#213841),.UNSPECIFIED.,.F.,.F.,(4,2,4),(9.99999764499898E-7,0.0427792158541593,
0.0779758414079395),.UNSPECIFIED.);
#4125=B_SPLINE_CURVE_WITH_KNOTS('',3,(#213844,#213845,#213846,#213847,#213848,
#213849,#213850,#213851,#213852,#213853),.UNSPECIFIED.,.F.,.F.,(4,2,2,2,
4),(-0.294246798863162,-0.220221693056615,-0.146585257275838,-0.0731921161422587,
-9.99995895534234E-7),.UNSPECIFIED.);
#4126=B_SPLINE_CURVE_WITH_KNOTS('',3,(#213859,#213860,#213861,#213862),
 .UNSPECIFIED.,.F.,.F.,(4,4),(0.,1.),.UNSPECIFIED.);
#4127=B_SPLINE_CURVE_WITH_KNOTS('',3,(#213864,#213865,#213866,#213867),
 .UNSPECIFIED.,.F.,.F.,(4,4),(0.,1.),.UNSPECIFIED.);
#4128=B_SPLINE_CURVE_WITH_KNOTS('',3,(#213868,#213869,#213870,#213871,#213872,
#213873,#213874),.UNSPECIFIED.,.F.,.F.,(4,3,4),(0.0117073459305105,0.659049767129788,
0.999999999999302),.UNSPECIFIED.);
#4129=B_SPLINE_CURVE_WITH_KNOTS('',3,(#213928,#213929,#213930,#213931,#213932,
#213933,#213934,#213935,#213936,#213937,#213938,#213939,#213940,#213941,
#213942,#213943,#213944,#213945,#213946,#213947,#213948,#213949,#213950,
#213951,#213952,#213953,#213954,#213955,#213956,#213957,#213958,#213959,
#213960,#213961,#213962,#213963,#213964,#213965,#213966,#213967,#213968,
#213969,#213970,#213971,#213972,#213973,#213974,#213975,#213976,#213977,
#213978,#213979,#213980,#213981,#213982,#213983,#213984,#213985,#213986,
#213987,#213988,#213989,#213990,#213991,#213992,#213993,#213994,#213995,
#213996,#213997,#213998,#213999,#214000,#214001,#214002,#214003,#214004,
#214005,#214006,#214007,#214008,#214009,#214010,#214011,#214012,#214013,
#214014,#214015,#214016,#214017,#214018,#214019,#214020,#214021,#214022,
#214023,#214024,#214025,#214026,#214027,#214028,#214029,#214030,#214031,
#214032,#214033,#214034,#214035,#214036,#214037,#214038,#214039,#214040,
#214041,#214042,#214043,#214044,#214045,#214046,#214047,#214048,#214049,
#214050,#214051,#214052,#214053,#214054),.UNSPECIFIED.,.F.,.F.,(4,3,3,3,
3,3,3,3,3,3,3,3,3,3,3,3,3,3,3,3,3,3,3,3,3,3,3,3,3,3,3,3,3,3,3,3,3,3,3,3,
3,3,4),(3.81063360998688E-15,0.0392913187702596,0.0853884230265278,0.125000000000652,
0.129844519045156,0.174384564634419,0.18750000000099,0.218750000001235,
0.232588168682552,0.238061342287998,0.250000000001479,0.330427407731268,
0.372686228292729,0.437500000003235,0.468750000003518,0.483181675759223,
0.497379976032938,0.500000000003801,0.524290586672099,0.562500000004531,
0.59375000000489,0.609375000005138,0.617187500005332,0.621093750005502,
0.623046875005581,0.62500000000566,0.649788334841925,0.674012674016312,
0.687500000004846,0.702209395079618,0.718750000004365,0.732103371986626,
0.744885690680652,0.750000000003885,0.776435820017962,0.803573648728425,
0.831976526768919,0.852988060334117,0.875000000001942,0.907066482352399,
0.939826558401326,0.973604115059337,1.),.UNSPECIFIED.);
#4130=B_SPLINE_CURVE_WITH_KNOTS('',3,(#214056,#214057,#214058,#214059,#214060,
#214061,#214062,#214063,#214064,#214065),.UNSPECIFIED.,.F.,.F.,(4,2,2,2,
4),(-0.0733922951001934,-0.0564917971406207,-0.0384819263966685,-0.0182662561479113,
-4.38053691376282E-6),.UNSPECIFIED.);
#4131=B_SPLINE_CURVE_WITH_KNOTS('',3,(#214066,#214067,#214068,#214069,#214070,
#214071,#214072,#214073,#214074,#214075,#214076,#214077,#214078,#214079,
#214080,#214081,#214082,#214083,#214084,#214085,#214086,#214087,#214088,
#214089,#214090,#214091,#214092,#214093,#214094,#214095,#214096,#214097,
#214098,#214099,#214100,#214101,#214102,#214103,#214104,#214105,#214106,
#214107,#214108,#214109,#214110,#214111,#214112,#214113,#214114,#214115,
#214116,#214117,#214118,#214119,#214120,#214121,#214122,#214123,#214124,
#214125,#214126,#214127,#214128,#214129,#214130,#214131,#214132,#214133,
#214134,#214135,#214136,#214137,#214138),.UNSPECIFIED.,.F.,.F.,(4,3,3,3,
3,3,3,3,3,3,3,3,3,3,3,3,3,3,3,3,3,3,3,3,4),(0.,0.102265566757901,0.125000000000236,
0.187500000000375,0.218750000000345,0.235652042286328,0.250000000000314,
0.315212162053458,0.382459058221642,0.437500000000131,0.468750000000013,
0.486526104033285,0.499999999999896,0.583673968303819,0.669463543108198,
0.687499999999464,0.718749999999344,0.734374999999276,0.746277281147666,
0.749999999999208,0.809285114110054,0.869256478862864,0.929465871389967,
0.989859093171843,1.),.UNSPECIFIED.);
#4132=B_SPLINE_CURVE_WITH_KNOTS('',3,(#214155,#214156,#214157,#214158,#214159,
#214160,#214161,#214162),.UNSPECIFIED.,.F.,.F.,(4,2,2,4),(-0.0132935028944079,
-0.00825489609815386,-0.00343412676369179,-0.00125972518467169),
 .UNSPECIFIED.);
#4133=B_SPLINE_CURVE_WITH_KNOTS('',3,(#214164,#214165,#214166,#214167,#214168,
#214169,#214170,#214171,#214172,#214173,#214174,#214175,#214176,#214177,
#214178,#214179,#214180,#214181),.UNSPECIFIED.,.F.,.F.,(4,2,2,2,2,2,2,2,
4),(0.,0.125000000001023,0.187500000001535,0.250000000002047,0.500000000004539,
0.625000000002848,0.687500000001897,0.750000000000947,1.),.UNSPECIFIED.);
#4134=B_SPLINE_CURVE_WITH_KNOTS('',3,(#214183,#214184,#214185,#214186,#214187,
#214188,#214189,#214190,#214191,#214192,#214193,#214194,#214195,#214196,
#214197,#214198,#214199,#214200,#214201,#214202,#214203,#214204),
 .UNSPECIFIED.,.F.,.F.,(4,3,3,3,3,3,3,4),(0.,0.0950351603649935,0.196723162759586,
0.249999999999346,0.363864161463532,0.374999999999203,0.437499999999191,
0.468749999999185),.UNSPECIFIED.);
#4135=B_SPLINE_CURVE_WITH_KNOTS('',3,(#214205,#214206,#214207,#214208,#214209,
#214210,#214211,#214212,#214213,#214214,#214215,#214216,#214217,#214218,
#214219,#214220,#214221,#214222,#214223,#214224,#214225,#214226,#214227,
#214228,#214229,#214230,#214231,#214232,#214233,#214234,#214235,#214236,
#214237,#214238),.UNSPECIFIED.,.F.,.F.,(4,3,3,3,3,3,3,3,3,3,3,4),(0.468749999999185,
0.484374999999181,0.499999999999178,0.603541813914851,0.624999999998856,
0.687499999998853,0.718749999998927,0.741036651586414,0.749999999999001,
0.832507644815819,0.92090352786797,1.),.UNSPECIFIED.);
#4136=B_SPLINE_CURVE_WITH_KNOTS('',3,(#214241,#214242,#214243,#214244,#214245,
#214246,#214247,#214248,#214249,#214250,#214251,#214252,#214253,#214254,
#214255,#214256,#214257,#214258,#214259,#214260,#214261,#214262,#214263,
#214264,#214265,#214266,#214267,#214268,#214269,#214270,#214271,#214272,
#214273,#214274,#214275,#214276,#214277,#214278,#214279,#214280,#214281,
#214282,#214283,#214284,#214285,#214286,#214287,#214288,#214289,#214290,
#214291,#214292,#214293,#214294,#214295,#214296,#214297,#214298,#214299,
#214300,#214301,#214302,#214303,#214304,#214305,#214306,#214307,#214308,
#214309,#214310,#214311,#214312,#214313,#214314,#214315,#214316,#214317,
#214318,#214319,#214320,#214321,#214322,#214323,#214324,#214325,#214326,
#214327,#214328,#214329,#214330,#214331,#214332,#214333,#214334,#214335,
#214336,#214337,#214338,#214339,#214340,#214341,#214342,#214343,#214344,
#214345,#214346,#214347,#214348,#214349),.UNSPECIFIED.,.F.,.F.,(4,3,3,3,
3,3,3,3,3,3,3,3,3,3,3,3,3,3,3,3,3,3,3,3,3,3,3,3,3,3,3,3,3,3,3,3,4),(0.,
0.0624999999950893,0.124999999990179,0.180131703659648,0.187499999985416,
0.218749999983035,0.234374999981844,0.248737514605199,0.249999999980654,
0.312499999982603,0.348431255849184,0.374999999984553,0.429064950694966,
0.489529891997528,0.499999999989283,0.624999999994013,0.68749999999713,
0.718749999997955,0.739191290458154,0.74999999999878,0.812499999999467,
0.843750000000252,0.859375000000645,0.867187500001214,0.871093750001498,
0.875000000001783,0.904587938261019,0.906250000003639,0.921875000004384,
0.929687500004556,0.933593750004349,0.934570312504297,0.935302734379258,
0.937500000004141,0.959757867713498,0.982192259943429,1.),.UNSPECIFIED.);
#4137=B_SPLINE_CURVE_WITH_KNOTS('',3,(#214361,#214362,#214363,#214364,#214365,
#214366,#214367,#214368,#214369,#214370,#214371,#214372,#214373,#214374,
#214375,#214376,#214377,#214378,#214379,#214380,#214381,#214382,#214383,
#214384,#214385,#214386,#214387,#214388,#214389,#214390,#214391,#214392,
#214393,#214394,#214395,#214396,#214397,#214398,#214399,#214400,#214401,
#214402,#214403,#214404,#214405,#214406,#214407,#214408,#214409,#214410,
#214411,#214412,#214413,#214414,#214415,#214416,#214417,#214418,#214419,
#214420,#214421,#214422,#214423,#214424),.UNSPECIFIED.,.F.,.F.,(4,3,3,3,
3,3,3,3,3,3,3,3,3,3,3,3,3,3,3,3,3,4),(0.,0.220857936935695,0.249999999991516,
0.374999999987246,0.437499999985427,0.470929208414186,0.499999999983609,
0.562499999981791,0.593749999980852,0.609374999980949,0.622042553632378,
0.624999999981047,0.668747358640735,0.687499999983247,0.718749999985082,
0.73437499998501,0.749999999984938,0.812499999988704,0.867049296324209,
0.874999999992469,0.937397982825472,0.999795965658476),.UNSPECIFIED.);
#4138=B_SPLINE_CURVE_WITH_KNOTS('',3,(#214426,#214427,#214428,#214429),
 .UNSPECIFIED.,.F.,.F.,(4,4),(0.000655353304737774,0.5),.UNSPECIFIED.);
#4139=B_SPLINE_CURVE_WITH_KNOTS('',3,(#214430,#214431,#214432,#214433),
 .UNSPECIFIED.,.F.,.F.,(4,4),(0.5,0.982471387116717),.UNSPECIFIED.);
#4140=B_SPLINE_CURVE_WITH_KNOTS('',3,(#214450,#214451,#214452,#214453,#214454,
#214455,#214456,#214457,#214458,#214459),.UNSPECIFIED.,.F.,.F.,(4,2,2,2,
4),(0.,0.25,0.5,0.75,1.),.UNSPECIFIED.);
#4141=B_SPLINE_CURVE_WITH_KNOTS('',3,(#214462,#214463,#214464,#214465),
 .UNSPECIFIED.,.F.,.F.,(4,4),(0.,0.999999677210209),.UNSPECIFIED.);
#4142=B_SPLINE_CURVE_WITH_KNOTS('',3,(#214468,#214469,#214470,#214471,#214472,
#214473),.UNSPECIFIED.,.F.,.F.,(4,2,4),(6.80818490100236E-10,0.0427729600183121,
0.077974810200448),.UNSPECIFIED.);
#4143=B_SPLINE_CURVE_WITH_KNOTS('',3,(#214476,#214477,#214478,#214479,#214480,
#214481,#214482,#214483,#214484,#214485),.UNSPECIFIED.,.F.,.F.,(4,2,2,2,
4),(2.55958199396726E-5,0.0732190665598695,0.146055045079718,0.218803494692982,
0.291146926872801),.UNSPECIFIED.);
#4144=B_SPLINE_CURVE_WITH_KNOTS('',3,(#214489,#214490,#214491,#214492),
 .UNSPECIFIED.,.F.,.F.,(4,4),(0.,0.999941153990846),.UNSPECIFIED.);
#4145=B_SPLINE_CURVE_WITH_KNOTS('',3,(#214493,#214494,#214495,#214496),
 .UNSPECIFIED.,.F.,.F.,(4,4),(0.,1.),.UNSPECIFIED.);
#4146=B_SPLINE_CURVE_WITH_KNOTS('',3,(#214499,#214500,#214501,#214502),
 .UNSPECIFIED.,.F.,.F.,(4,4),(0.,1.),.UNSPECIFIED.);
#4147=B_SPLINE_CURVE_WITH_KNOTS('',3,(#214504,#214505,#214506,#214507),
 .UNSPECIFIED.,.F.,.F.,(4,4),(0.,1.),.UNSPECIFIED.);
#4148=B_SPLINE_CURVE_WITH_KNOTS('',3,(#214513,#214514,#214515,#214516,#214517,
#214518,#214519,#214520,#214521,#214522),.UNSPECIFIED.,.F.,.F.,(4,2,2,2,
4),(9.99995514398884E-7,0.0731900949577094,0.146581169762426,0.220220821405512,
0.294248364822594),.UNSPECIFIED.);
#4149=B_SPLINE_CURVE_WITH_KNOTS('',3,(#214545,#214546,#214547,#214548,#214549,
#214550,#214551,#214552,#214553,#214554,#214555,#214556,#214557,#214558,
#214559,#214560,#214561,#214562,#214563,#214564,#214565,#214566),
 .UNSPECIFIED.,.F.,.F.,(4,3,3,3,3,3,3,4),(0.,0.118391159952715,0.124999999998876,
0.187499999998459,0.225469168705144,0.249999999998042,0.325994780877368,
0.374999999997421),.UNSPECIFIED.);
#4150=B_SPLINE_CURVE_WITH_KNOTS('',3,(#214567,#214568,#214569,#214570,#214571,
#214572,#214573,#214574,#214575,#214576,#214577,#214578,#214579,#214580,
#214581,#214582,#214583,#214584,#214585,#214586,#214587,#214588),
 .UNSPECIFIED.,.F.,.F.,(4,3,3,3,3,3,3,4),(0.374999999997421,0.437499999997202,
0.468749999997223,0.484374999997234,0.499999999997245,0.681631534857407,
0.871776470238137,1.),.UNSPECIFIED.);
#4151=B_SPLINE_CURVE_WITH_KNOTS('',3,(#214589,#214590,#214591,#214592,#214593,
#214594,#214595,#214596),.UNSPECIFIED.,.F.,.F.,(4,2,2,4),(0.00443637564075244,
0.249999999999662,0.499999999999325,1.),.UNSPECIFIED.);
#4152=B_SPLINE_CURVE_WITH_KNOTS('',3,(#214601,#214602,#214603,#214604,#214605,
#214606,#214607,#214608,#214609,#214610,#214611,#214612,#214613,#214614,
#214615,#214616,#214617,#214618,#214619,#214620,#214621,#214622,#214623,
#214624,#214625,#214626,#214627,#214628,#214629,#214630,#214631,#214632,
#214633,#214634,#214635,#214636,#214637,#214638,#214639,#214640,#214641,
#214642,#214643,#214644,#214645,#214646,#214647,#214648,#214649,#214650,
#214651,#214652,#214653,#214654,#214655,#214656,#214657,#214658,#214659,
#214660,#214661,#214662,#214663,#214664,#214665,#214666,#214667),
 .UNSPECIFIED.,.F.,.F.,(4,3,3,3,3,3,3,3,3,3,3,3,3,3,3,3,3,3,3,3,3,3,4),
(2.36203267204968E-7,0.12499999999904,0.187499999998553,0.21874999999831,
0.23437499999822,0.24999999999813,0.374999999994457,0.43749999999233,0.468749999991108,
0.484374999990656,0.499999999990205,0.624999999987699,0.687499999986355,
0.718749999985684,0.734374999985733,0.742187499986079,0.749999999986426,
0.874999999994087,0.906249999995848,0.914062499996238,0.921874999996627,
0.937499999997363,1.),.UNSPECIFIED.);
#4153=B_SPLINE_CURVE_WITH_KNOTS('',3,(#214673,#214674,#214675,#214676,#214677,
#214678,#214679,#214680,#214681,#214682,#214683,#214684,#214685,#214686,
#214687,#214688,#214689,#214690,#214691,#214692,#214693,#214694,#214695,
#214696,#214697,#214698,#214699,#214700,#214701,#214702,#214703,#214704,
#214705),.UNSPECIFIED.,.F.,.F.,(4,2,1,1,1,2,2,1,1,2,2,1,1,2,2,1,1,1,1,2,
2,4),(0.000174030815555491,0.124999999997319,0.187499999995971,0.218749999995257,
0.234374999994975,0.246093749994718,0.249999999994623,0.374999999991019,
0.437499999989285,0.468749999988447,0.499999999987608,0.624999999984563,
0.687499999983052,0.746093749981739,0.749999999981656,0.812499999985634,
0.843749999987623,0.859374999988661,0.867187499989224,0.871093749989541,
0.874999999989858,1.),.UNSPECIFIED.);
#4154=B_SPLINE_CURVE_WITH_KNOTS('',3,(#214706,#214707,#214708,#214709,#214710,
#214711,#214712,#214713,#214714,#214715,#214716,#214717,#214718,#214719,
#214720,#214721,#214722,#214723,#214724,#214725,#214726,#214727,#214728,
#214729,#214730,#214731,#214732,#214733,#214734,#214735,#214736,#214737,
#214738,#214739,#214740,#214741,#214742,#214743,#214744,#214745,#214746,
#214747,#214748,#214749,#214750,#214751,#214752,#214753,#214754,#214755,
#214756,#214757,#214758,#214759,#214760,#214761,#214762,#214763,#214764,
#214765,#214766),.UNSPECIFIED.,.F.,.F.,(4,3,3,3,3,3,3,3,3,3,3,3,3,3,3,3,
3,3,3,3,4),(0.,0.124999999997977,0.187499999996965,0.203124999996705,0.218749999996445,
0.249999999995924,0.37499999999363,0.437499999992426,0.468749999991877,
0.484374999991602,0.492187499991546,0.49999999999149,0.624999999990334,
0.687499999989763,0.718749999989471,0.734374999989352,0.748046874989337,
0.749999999989357,0.87489844433002,0.973917002551201,0.999796888670684),
 .UNSPECIFIED.);
#4155=B_SPLINE_CURVE_WITH_KNOTS('',3,(#214771,#214772,#214773,#214774,#214775,
#214776,#214777,#214778,#214779,#214780,#214781,#214782,#214783,#214784,
#214785,#214786,#214787,#214788,#214789,#214790,#214791,#214792,#214793,
#214794,#214795,#214796,#214797,#214798,#214799,#214800,#214801,#214802,
#214803,#214804,#214805,#214806,#214807,#214808,#214809,#214810,#214811,
#214812,#214813,#214814,#214815,#214816,#214817,#214818,#214819,#214820,
#214821,#214822,#214823,#214824,#214825,#214826,#214827,#214828,#214829,
#214830,#214831),.UNSPECIFIED.,.F.,.F.,(4,3,3,3,3,3,3,3,3,3,3,3,3,3,3,3,
3,3,3,3,4),(1.11017957507385E-13,0.233369026052668,0.25000000000279,0.375000000004303,
0.43750000000506,0.468750000005532,0.484375000005768,0.495908303062771,
0.500000000006004,0.625000000006033,0.687500000005995,0.718750000005923,
0.734375000005888,0.74218750000587,0.750000000005852,0.81250000000442,0.851208836155141,
0.875000000002988,0.934245950487818,0.994045929504574,0.999930749088269),
 .UNSPECIFIED.);
#4156=B_SPLINE_CURVE_WITH_KNOTS('',3,(#214833,#214834,#214835,#214836),
 .UNSPECIFIED.,.F.,.F.,(4,4),(0.000387763483793046,0.5),.UNSPECIFIED.);
#4157=B_SPLINE_CURVE_WITH_KNOTS('',3,(#214837,#214838,#214839,#214840),
 .UNSPECIFIED.,.F.,.F.,(4,4),(0.5,1.),.UNSPECIFIED.);
#4158=B_SPLINE_CURVE_WITH_KNOTS('',3,(#214858,#214859,#214860,#214861,#214862,
#214863),.UNSPECIFIED.,.F.,.F.,(4,2,4),(0.,0.5,0.997821794243745),
 .UNSPECIFIED.);
#4159=B_SPLINE_CURVE_WITH_KNOTS('',3,(#214864,#214865,#214866,#214867,#214868,
#214869),.UNSPECIFIED.,.F.,.F.,(4,2,4),(-0.0261990013128725,-0.011385312173239,
-6.49736955168388E-5),.UNSPECIFIED.);
#4160=B_SPLINE_CURVE_WITH_KNOTS('',3,(#214875,#214876,#214877,#214878,#214879,
#214880),.UNSPECIFIED.,.F.,.F.,(4,2,4),(9.36287020945401E-10,0.0427777890073341,
0.0779741379506059),.UNSPECIFIED.);
#4161=B_SPLINE_CURVE_WITH_KNOTS('',3,(#214883,#214884,#214885,#214886,#214887,
#214888,#214889,#214890,#214891,#214892),.UNSPECIFIED.,.F.,.F.,(4,2,2,2,
4),(6.62646932594309E-7,0.0732385247920844,0.146092634890252,0.21870173843323,
0.291110997435021),.UNSPECIFIED.);
#4162=B_SPLINE_CURVE_WITH_KNOTS('',3,(#214898,#214899,#214900,#214901),
 .UNSPECIFIED.,.F.,.F.,(4,4),(0.,1.),.UNSPECIFIED.);
#4163=B_SPLINE_CURVE_WITH_KNOTS('',3,(#214903,#214904,#214905,#214906),
 .UNSPECIFIED.,.F.,.F.,(4,4),(0.,1.),.UNSPECIFIED.);
#4164=B_SPLINE_CURVE_WITH_KNOTS('',3,(#214907,#214908,#214909,#214910),
 .UNSPECIFIED.,.F.,.F.,(4,4),(0.,0.999197158339587),.UNSPECIFIED.);
#4165=B_SPLINE_CURVE_WITH_KNOTS('',3,(#214912,#214913,#214914,#214915),
 .UNSPECIFIED.,.F.,.F.,(4,4),(0.,0.998872090482401),.UNSPECIFIED.);
#4166=B_SPLINE_CURVE_WITH_KNOTS('',3,(#214917,#214918,#214919,#214920),
 .UNSPECIFIED.,.F.,.F.,(4,4),(0.,1.),.UNSPECIFIED.);
#4167=B_SPLINE_CURVE_WITH_KNOTS('',3,(#214922,#214923,#214924,#214925),
 .UNSPECIFIED.,.F.,.F.,(4,4),(0.,1.),.UNSPECIFIED.);
#4168=B_SPLINE_CURVE_WITH_KNOTS('',3,(#214931,#214932,#214933,#214934,#214935,
#214936,#214937,#214938,#214939,#214940),.UNSPECIFIED.,.F.,.F.,(4,2,2,2,
4),(-0.291109589906999,-0.218701221047086,-0.146093025221672,-0.0732388505774543,
-9.20547035931918E-7),.UNSPECIFIED.);
#4169=B_SPLINE_CURVE_WITH_KNOTS('',3,(#214978,#214979,#214980,#214981,#214982,
#214983,#214984,#214985),.UNSPECIFIED.,.F.,.F.,(4,2,2,4),(0.,0.250000000001831,
0.375000000002731,0.437500000003337),.UNSPECIFIED.);
#4170=B_SPLINE_CURVE_WITH_KNOTS('',3,(#214987,#214988,#214989,#214990,#214991,
#214992,#214993,#214994,#214995,#214996,#214997,#214998,#214999,#215000,
#215001,#215002,#215003,#215004,#215005,#215006),.UNSPECIFIED.,.F.,.F.,
(4,1,1,1,2,2,2,1,1,1,2,2,4),(0.437500000003337,0.468750000003771,0.484375000004176,
0.492187500004379,0.496093750004481,0.500000000004582,0.62500000000104,
0.687499999999268,0.718749999998367,0.734374999997826,0.746093749997487,
0.749999999997433,1.),.UNSPECIFIED.);
#4171=B_SPLINE_CURVE_WITH_KNOTS('',3,(#215009,#215010,#215011,#215012,#215013,
#215014,#215015,#215016,#215017,#215018,#215019,#215020,#215021,#215022,
#215023,#215024,#215025,#215026,#215027,#215028,#215029,#215030,#215031,
#215032,#215033,#215034,#215035,#215036,#215037,#215038,#215039,#215040,
#215041,#215042,#215043,#215044,#215045,#215046,#215047,#215048,#215049,
#215050,#215051,#215052,#215053,#215054,#215055,#215056,#215057,#215058,
#215059,#215060,#215061,#215062,#215063,#215064,#215065,#215066,#215067,
#215068,#215069,#215070,#215071,#215072,#215073,#215074,#215075,#215076,
#215077,#215078,#215079,#215080,#215081,#215082,#215083,#215084,#215085,
#215086,#215087,#215088,#215089,#215090,#215091,#215092,#215093,#215094,
#215095,#215096,#215097,#215098,#215099,#215100,#215101,#215102,#215103,
#215104,#215105,#215106,#215107,#215108,#215109,#215110,#215111,#215112,
#215113,#215114),.UNSPECIFIED.,.F.,.F.,(4,3,3,3,3,3,3,3,3,3,3,3,3,3,3,3,
3,3,3,3,3,3,3,3,3,3,3,3,3,3,3,3,3,3,3,4),(0.345578741462403,0.372352890848899,
0.400113846335563,0.427381398772302,0.441603748295262,0.45464895120904,
0.492778081415116,0.52824862118569,0.563719160956264,0.567127605010942,
0.570536049065619,0.577352937175666,0.590986713395783,0.611032466445894,
0.618254265836019,0.638456754668628,0.655623062692438,0.672789370716247,
0.6848153160301,0.696775407369117,0.700056923156431,0.724452666303594,0.727324475596614,
0.753413044919137,0.760317209101263,0.780010577789929,0.781859580476981,
0.788943162875963,0.795493356697064,0.809127132917148,0.836394685357583,
0.87714298566945,0.890929790238459,0.932907483118558,0.978415287683144,
1.),.UNSPECIFIED.);
#4172=B_SPLINE_CURVE_WITH_KNOTS('',3,(#215116,#215117,#215118,#215119,#215120,
#215121,#215122,#215123,#215124,#215125,#215126,#215127,#215128,#215129,
#215130,#215131,#215132,#215133,#215134,#215135,#215136,#215137,#215138,
#215139,#215140,#215141,#215142,#215143,#215144,#215145,#215146),
 .UNSPECIFIED.,.F.,.F.,(4,3,3,3,3,3,3,3,3,3,4),(0.127438321969765,0.148130771334443,
0.169346571924437,0.181973426842924,0.228937322126432,0.236508531716084,
0.278237186929323,0.291043636589244,0.315906319093012,0.342749065617117,
0.345578741462403),.UNSPECIFIED.);
#4173=B_SPLINE_CURVE_WITH_KNOTS('',3,(#215147,#215148,#215149,#215150,#215151,
#215152,#215153,#215154),.UNSPECIFIED.,.F.,.F.,(4,2,2,4),(0.00108485772485481,
0.00352410832509024,0.00690605619284327,0.0126135170706435),
 .UNSPECIFIED.);
#4174=B_SPLINE_CURVE_WITH_KNOTS('',3,(#215164,#215165,#215166,#215167),
 .UNSPECIFIED.,.F.,.F.,(4,4),(-0.110673561411996,-0.0105847504386333),
 .UNSPECIFIED.);
#4175=B_SPLINE_CURVE_WITH_KNOTS('',3,(#215204,#215205,#215206,#215207,#215208,
#215209,#215210,#215211,#215212,#215213,#215214,#215215,#215216,#215217,
#215218,#215219,#215220),.UNSPECIFIED.,.F.,.F.,(4,2,2,1,1,1,2,2,2,4),(0.,
0.125000000007244,0.18750000001075,0.218750000012503,0.234375000013383,
0.242187500013556,0.24804687501368,0.250000000013718,0.500000000009069,
0.999999990973847),.UNSPECIFIED.);
#4176=B_SPLINE_CURVE_WITH_KNOTS('',3,(#215222,#215223,#215224,#215225,#215226,
#215227,#215228,#215229,#215230,#215231,#215232,#215233,#215234,#215235),
 .UNSPECIFIED.,.F.,.F.,(4,2,2,1,1,2,2,4),(1.1598872764136E-8,0.125000000001173,
0.187500000001873,0.218750000002222,0.234375000002304,0.242187500002335,
0.250000000002366,0.500000000004667),.UNSPECIFIED.);
#4177=B_SPLINE_CURVE_WITH_KNOTS('',3,(#215236,#215237,#215238,#215239,#215240,
#215241,#215242,#215243,#215244,#215245,#215246,#215247,#215248,#215249),
 .UNSPECIFIED.,.F.,.F.,(4,2,1,1,1,1,2,2,4),(0.500000000004667,0.625000000005804,
0.687500000006385,0.718750000006568,0.734375000006552,0.742187500006423,
0.746093750006249,0.750000000006075,0.999978541915854),.UNSPECIFIED.);
#4178=B_SPLINE_CURVE_WITH_KNOTS('',3,(#215255,#215256,#215257,#215258,#215259,
#215260,#215261,#215262,#215263,#215264),.UNSPECIFIED.,.F.,.F.,(4,2,2,2,
4),(2.85417259912725E-7,0.685090356086729,1.39025702166514,2.09541814727411,
2.78051347424934),.UNSPECIFIED.);
#4179=B_SPLINE_CURVE_WITH_KNOTS('',3,(#215267,#215268,#215269,#215270,#215271,
#215272,#215273,#215274,#215275,#215276),.UNSPECIFIED.,.F.,.F.,(4,2,2,2,
4),(7.36940357418429E-7,0.685093868406248,1.39025769904788,2.09542166587165,
2.78051392530911),.UNSPECIFIED.);
#4180=B_SPLINE_CURVE_WITH_KNOTS('',3,(#215282,#215283,#215284,#215285,#215286,
#215287,#215288,#215289,#215290,#215291),.UNSPECIFIED.,.F.,.F.,(4,2,2,2,
4),(9.28824303564784E-6,0.015030749255168,0.0310717063400701,0.0491823126219831,
0.0662358849915551),.UNSPECIFIED.);
#4181=B_SPLINE_CURVE_WITH_KNOTS('',3,(#215295,#215296,#215297,#215298,#215299,
#215300),.UNSPECIFIED.,.F.,.F.,(4,2,4),(-1.3448993348618,-0.466203769649586,
-2.35042348017146E-5),.UNSPECIFIED.);
#4182=B_SPLINE_CURVE_WITH_KNOTS('',3,(#215356,#215357,#215358,#215359,#215360,
#215361,#215362,#215363,#215364,#215365,#215366,#215367,#215368,#215369,
#215370,#215371,#215372,#215373,#215374,#215375,#215376,#215377,#215378,
#215379,#215380,#215381,#215382,#215383,#215384,#215385,#215386,#215387,
#215388,#215389,#215390,#215391,#215392,#215393,#215394,#215395,#215396,
#215397,#215398,#215399,#215400,#215401,#215402,#215403,#215404,#215405,
#215406,#215407,#215408,#215409,#215410,#215411,#215412,#215413,#215414,
#215415,#215416,#215417,#215418,#215419,#215420,#215421,#215422,#215423,
#215424,#215425,#215426,#215427,#215428,#215429,#215430,#215431,#215432,
#215433,#215434,#215435,#215436,#215437,#215438,#215439,#215440,#215441,
#215442,#215443,#215444,#215445,#215446,#215447,#215448,#215449,#215450,
#215451,#215452,#215453,#215454,#215455,#215456,#215457,#215458,#215459,
#215460,#215461,#215462,#215463,#215464,#215465,#215466,#215467,#215468,
#215469,#215470,#215471,#215472,#215473,#215474,#215475,#215476,#215477,
#215478,#215479,#215480,#215481,#215482,#215483,#215484,#215485,#215486,
#215487,#215488,#215489,#215490,#215491,#215492,#215493,#215494,#215495,
#215496,#215497,#215498,#215499,#215500,#215501,#215502,#215503,#215504,
#215505,#215506,#215507,#215508,#215509,#215510,#215511,#215512,#215513,
#215514,#215515,#215516,#215517,#215518,#215519,#215520,#215521,#215522,
#215523,#215524,#215525,#215526,#215527,#215528,#215529,#215530,#215531,
#215532,#215533,#215534,#215535,#215536,#215537,#215538,#215539,#215540,
#215541,#215542,#215543,#215544,#215545,#215546,#215547,#215548),
 .UNSPECIFIED.,.F.,.F.,(4,3,3,3,3,3,3,3,3,3,3,3,3,3,3,3,3,3,3,3,3,3,3,3,
3,3,3,3,3,3,3,3,3,3,3,3,3,3,3,3,3,3,3,3,3,3,3,3,3,3,3,3,3,3,3,3,3,3,3,3,
3,3,3,3,4),(9.2765075357584E-14,0.0193225719299094,0.0383568847645205,0.0542778664185058,
0.0624999999969297,0.0805757164742078,0.0937499999954518,0.109374999994671,
0.117187499994293,0.117255811087352,0.121093749994093,0.123046874994029,
0.124681886974686,0.124999999993965,0.183374683773721,0.187499999993548,
0.209830743998518,0.218749999993321,0.234374999993294,0.242187499993369,
0.247604747367798,0.249999999993445,0.282177804904449,0.312499999994201,
0.314045721335894,0.343749999994673,0.359374999995019,0.368929091457428,
0.374999999995365,0.400247328985211,0.424938417834222,0.437499999996761,
0.462492926328624,0.468749999997477,0.484374999997847,0.49336576690054,
0.499999999998218,0.533656607721116,0.568733547932314,0.571712077403777,
0.606837663281524,0.625000000000781,0.662503931336924,0.687500000002063,
0.718750000002698,0.729401633555169,0.734375000003021,0.74218750000314,
0.746093750003202,0.74902343750324,0.750000000003248,0.766891955602781,
0.784129832398801,0.801801578574025,0.812500000001145,0.830379588132777,
0.843750000000102,0.859374999999576,0.867187499999322,0.871093749999328,
0.873046874999332,0.874999999999335,0.916836411635708,0.968219113160508,
1.),.UNSPECIFIED.);
#4183=B_SPLINE_CURVE_WITH_KNOTS('',3,(#215549,#215550,#215551,#215552,#215553,
#215554,#215555,#215556,#215557,#215558,#215559,#215560,#215561,#215562,
#215563,#215564,#215565,#215566,#215567,#215568,#215569,#215570,#215571,
#215572,#215573,#215574,#215575,#215576,#215577,#215578,#215579,#215580,
#215581,#215582,#215583,#215584,#215585,#215586,#215587,#215588,#215589,
#215590,#215591,#215592,#215593,#215594,#215595,#215596,#215597,#215598,
#215599,#215600,#215601,#215602,#215603,#215604,#215605,#215606,#215607,
#215608,#215609,#215610,#215611,#215612,#215613,#215614,#215615,#215616,
#215617,#215618,#215619,#215620,#215621,#215622,#215623,#215624,#215625,
#215626,#215627,#215628,#215629,#215630,#215631,#215632,#215633,#215634,
#215635,#215636,#215637,#215638,#215639,#215640,#215641,#215642,#215643,
#215644,#215645,#215646,#215647,#215648,#215649,#215650,#215651,#215652,
#215653,#215654,#215655,#215656,#215657),.UNSPECIFIED.,.F.,.F.,(4,3,3,3,
3,3,3,3,3,3,3,3,3,3,3,3,3,3,3,3,3,3,3,3,3,3,3,3,3,3,3,3,3,3,3,3,4),(0.,
0.0445112152003003,0.0908535821117761,0.122866999078053,0.125000000003203,
0.170851106548327,0.187500000004809,0.21875000000565,0.234375000006028,
0.242187500006214,0.246093750006308,0.249227605076409,0.250000000006401,
0.281250000006966,0.312500000007531,0.3208811069028,0.343750000008096,0.359375000008378,
0.367187500008463,0.371093750008447,0.37500000000843,0.430465285367392,
0.437500000007643,0.463432544557005,0.48930237164995,0.500000000006856,
0.530173360672561,0.586523327535483,0.642781246644386,0.699081559246893,
0.743081736596812,0.750000000003428,0.808103817558286,0.867950977830582,
0.928940251726376,0.991672082614043,1.),.UNSPECIFIED.);
#4184=B_SPLINE_CURVE_WITH_KNOTS('',3,(#215660,#215661,#215662,#215663),
 .UNSPECIFIED.,.F.,.F.,(4,4),(0.000148625733783303,1.),.UNSPECIFIED.);
#4185=B_SPLINE_CURVE_WITH_KNOTS('',3,(#215665,#215666,#215667,#215668),
 .UNSPECIFIED.,.F.,.F.,(4,4),(0.,1.),.UNSPECIFIED.);
#4186=B_SPLINE_CURVE_WITH_KNOTS('',3,(#215674,#215675,#215676,#215677,#215678,
#215679,#215680,#215681,#215682,#215683),.UNSPECIFIED.,.F.,.F.,(4,2,2,2,
4),(-0.291109446498165,-0.218701051924025,-0.146092738733284,-0.0732391105668451,
-9.19451495329238E-7),.UNSPECIFIED.);
#4187=B_SPLINE_CURVE_WITH_KNOTS('',3,(#215689,#215690,#215691,#215692,#215693,
#215694),.UNSPECIFIED.,.F.,.F.,(4,2,4),(1.97588103528535E-6,0.0349194720089612,
0.0773583845160408),.UNSPECIFIED.);
#4188=B_SPLINE_CURVE_WITH_KNOTS('',3,(#215698,#215699,#215700,#215701,#215702,
#215703,#215704,#215705,#215706,#215707),.UNSPECIFIED.,.F.,.F.,(4,3,3,4),
(1.88747968854703E-14,0.249999999999982,0.499999999999963,1.),
 .UNSPECIFIED.);
#4189=B_SPLINE_CURVE_WITH_KNOTS('',3,(#215710,#215711,#215712,#215713,#215714,
#215715,#215716,#215717,#215718,#215719,#215720,#215721,#215722,#215723,
#215724,#215725,#215726,#215727,#215728,#215729),.UNSPECIFIED.,.F.,.F.,
(4,2,1,1,1,2,2,1,1,1,2,2,4),(0.,0.124999999998566,0.187499999997849,0.218749999997546,
0.234374999997431,0.242187499997338,0.249999999997245,0.374999999995752,
0.43749999999496,0.468749999994585,0.496093749994354,0.499999999994392,
1.),.UNSPECIFIED.);
#4190=B_SPLINE_CURVE_WITH_KNOTS('',3,(#215733,#215734,#215735,#215736),
 .UNSPECIFIED.,.F.,.F.,(4,4),(0.,1.),.UNSPECIFIED.);
#4191=B_SPLINE_CURVE_WITH_KNOTS('',3,(#215744,#215745,#215746,#215747,#215748,
#215749,#215750,#215751,#215752,#215753,#215754,#215755,#215756,#215757),
 .UNSPECIFIED.,.F.,.F.,(4,2,2,2,2,2,4),(-0.0334355691078316,-0.0324100840689403,
-0.0314124116646123,-0.0295011874190514,-0.0265142101544196,-0.0183686266658571,
-1.00015459952173E-6),.UNSPECIFIED.);
#4192=B_SPLINE_CURVE_WITH_KNOTS('',3,(#215778,#215779,#215780,#215781,#215782,
#215783),.UNSPECIFIED.,.F.,.F.,(4,2,4),(0.,0.5,1.),.UNSPECIFIED.);
#4193=B_SPLINE_CURVE_WITH_KNOTS('',3,(#215788,#215789,#215790,#215791),
 .UNSPECIFIED.,.F.,.F.,(4,4),(2.39333329214046E-6,1.),.UNSPECIFIED.);
#4194=B_SPLINE_CURVE_WITH_KNOTS('',3,(#215792,#215793,#215794,#215795),
 .UNSPECIFIED.,.F.,.F.,(4,4),(0.,1.),.UNSPECIFIED.);
#4195=B_SPLINE_CURVE_WITH_KNOTS('',3,(#215799,#215800,#215801,#215802),
 .UNSPECIFIED.,.F.,.F.,(4,4),(0.,0.999999999999856),.UNSPECIFIED.);
#4196=B_SPLINE_CURVE_WITH_KNOTS('',3,(#215812,#215813,#215814,#215815,#215816,
#215817,#215818,#215819,#215820,#215821,#215822,#215823,#215824,#215825),
 .UNSPECIFIED.,.F.,.F.,(4,2,2,2,2,2,4),(9.98861939212E-7,0.0184149516148646,
0.0265974849151277,0.0295980667253571,0.0315180530963428,0.0325190353163489,
0.0335478127641992),.UNSPECIFIED.);
#4197=B_SPLINE_CURVE_WITH_KNOTS('',3,(#215836,#215837,#215838,#215839,#215840,
#215841,#215842,#215843,#215844,#215845,#215846,#215847,#215848,#215849),
 .UNSPECIFIED.,.F.,.F.,(4,2,2,2,2,2,4),(1.01853168043622E-6,0.000318636599672471,
0.00062763887754396,0.00121952851625855,0.00214455647305264,0.004667164193914,
0.010355827323262),.UNSPECIFIED.);
#4198=B_SPLINE_CURVE_WITH_KNOTS('',3,(#215853,#215854,#215855,#215856,#215857,
#215858,#215859),.UNSPECIFIED.,.F.,.F.,(4,3,4),(2.26148607906826E-7,0.609008656398577,
0.982163793557091),.UNSPECIFIED.);
#4199=B_SPLINE_CURVE_WITH_KNOTS('',3,(#215879,#215880,#215881,#215882,#215883,
#215884,#215885,#215886,#215887,#215888,#215889,#215890,#215891,#215892,
#215893,#215894,#215895,#215896,#215897,#215898,#215899,#215900,#215901,
#215902,#215903,#215904,#215905,#215906,#215907,#215908,#215909,#215910,
#215911,#215912,#215913,#215914,#215915,#215916,#215917,#215918,#215919,
#215920,#215921,#215922,#215923,#215924,#215925,#215926,#215927),
 .UNSPECIFIED.,.F.,.F.,(4,3,3,3,3,3,3,3,3,3,3,3,3,3,3,3,4),(0.,0.07462408591891,
0.150693086327452,0.228982973259605,0.249999999999474,0.331500767828569,
0.374999999999295,0.437499999999295,0.4687499999995,0.484374999999603,0.499999999999705,
0.592246751838847,0.685848504752219,0.781579706770013,0.878570276720101,
0.977448928540517,0.999999926446496),.UNSPECIFIED.);
#4200=B_SPLINE_CURVE_WITH_KNOTS('',3,(#215935,#215936,#215937,#215938,#215939,
#215940,#215941,#215942,#215943,#215944,#215945,#215946,#215947,#215948,
#215949,#215950,#215951,#215952,#215953,#215954,#215955,#215956,#215957,
#215958,#215959,#215960,#215961,#215962,#215963,#215964,#215965,#215966,
#215967,#215968,#215969,#215970,#215971,#215972,#215973,#215974,#215975,
#215976,#215977,#215978,#215979,#215980,#215981,#215982,#215983,#215984,
#215985,#215986,#215987,#215988,#215989),.UNSPECIFIED.,.F.,.F.,(4,3,3,3,
3,3,3,3,3,3,3,3,3,3,3,3,3,3,4),(1.23591392143652E-8,0.106633114431387,0.173903945431484,
0.249999999999823,0.350439730141389,0.374999999999846,0.405513938902689,
0.437500000000015,0.46875,0.484374999999993,0.499999999999986,0.584276309306566,
0.64812075762857,0.730088889259407,0.749999999999993,0.82896790878131,0.875808123257146,
0.954028071530089,1.),.UNSPECIFIED.);
#4201=B_SPLINE_CURVE_WITH_KNOTS('',3,(#215998,#215999,#216000,#216001,#216002,
#216003,#216004,#216005,#216006,#216007),.UNSPECIFIED.,.F.,.F.,(4,2,2,2,
4),(-0.226760048615423,-0.207788370014633,-0.188816691413844,-0.169987334605687,
-0.15115797779753),.UNSPECIFIED.);
#4202=B_SPLINE_CURVE_WITH_KNOTS('',3,(#216015,#216016,#216017,#216018,#216019,
#216020,#216021,#216022,#216023,#216024),.UNSPECIFIED.,.F.,.F.,(4,2,2,2,
4),(-0.151158479167716,-0.132294077098825,-0.113429675029933,-0.0944929014107483,
-0.0755561277915633),.UNSPECIFIED.);
#4203=B_SPLINE_CURVE_WITH_KNOTS('',3,(#216049,#216050,#216051,#216052,#216053,
#216054,#216055,#216056,#216057,#216058,#216059,#216060,#216061,#216062,
#216063,#216064,#216065,#216066,#216067,#216068,#216069,#216070,#216071,
#216072,#216073,#216074,#216075,#216076,#216077,#216078,#216079,#216080,
#216081,#216082,#216083,#216084,#216085,#216086,#216087,#216088,#216089,
#216090,#216091,#216092,#216093,#216094,#216095,#216096,#216097),
 .UNSPECIFIED.,.F.,.F.,(4,3,3,3,3,3,3,3,3,3,3,3,3,3,3,3,4),(0.,0.0808505076870354,
0.08751552968554,0.156774388874058,0.207764498801383,0.240476970864365,
0.25490613385546,0.339856023151296,0.390377673821946,0.507410598223314,
0.607860772566831,0.681779806876991,0.76396653454061,0.845560205758042,
0.916627435262777,0.98760541682228,1.),.UNSPECIFIED.);
#4204=B_SPLINE_CURVE_WITH_KNOTS('',3,(#216135,#216136,#216137,#216138),
 .UNSPECIFIED.,.F.,.F.,(4,4),(0.,1.),.UNSPECIFIED.);
#4205=B_SPLINE_CURVE_WITH_KNOTS('',3,(#216154,#216155,#216156,#216157,#216158,
#216159,#216160,#216161,#216162,#216163),.UNSPECIFIED.,.F.,.F.,(4,2,2,2,
4),(-0.227852382355202,-0.208770254125718,-0.189688125896234,-0.170783900080709,
-0.151879674265183),.UNSPECIFIED.);
#4206=B_SPLINE_CURVE_WITH_KNOTS('',3,(#216184,#216185,#216186,#216187,#216188,
#216189,#216190,#216191,#216192,#216193,#216194,#216195,#216196,#216197,
#216198,#216199,#216200,#216201,#216202,#216203,#216204,#216205,#216206,
#216207,#216208,#216209,#216210,#216211,#216212,#216213,#216214,#216215,
#216216,#216217,#216218,#216219,#216220,#216221,#216222,#216223,#216224,
#216225,#216226,#216227,#216228,#216229),.UNSPECIFIED.,.F.,.F.,(4,3,3,3,
3,3,3,3,3,3,3,3,3,3,3,4),(0.,0.0785424273361897,0.158444077196656,0.24033985649139,
0.250000000002301,0.334623086219921,0.375000000003141,0.43750000000324,
0.462445816439568,0.486856705463748,0.50000000000334,0.595100764909872,
0.696325570906756,0.79484373968427,0.897421864290839,0.999999988897409),
 .UNSPECIFIED.);
#4207=B_SPLINE_CURVE_WITH_KNOTS('',3,(#216263,#216264,#216265,#216266),
 .UNSPECIFIED.,.F.,.F.,(4,4),(0.,1.),.UNSPECIFIED.);
#4208=B_SPLINE_CURVE_WITH_KNOTS('',3,(#216268,#216269,#216270,#216271),
 .UNSPECIFIED.,.F.,.F.,(4,4),(0.,0.999999967919215),.UNSPECIFIED.);
#4209=B_SPLINE_CURVE_WITH_KNOTS('',3,(#216273,#216274,#216275,#216276,#216277,
#216278,#216279,#216280,#216281,#216282,#216283,#216284,#216285,#216286,
#216287,#216288,#216289),.UNSPECIFIED.,.F.,.F.,(4,2,1,2,2,2,2,2,4),(3.47308479399531E-8,
0.25000000000002,0.375000000000152,0.437500000000459,0.500000000000766,
0.625000000000892,0.687500000000784,0.750000000000676,1.),.UNSPECIFIED.);
#4210=B_SPLINE_CURVE_WITH_KNOTS('',3,(#216330,#216331,#216332,#216333,#216334,
#216335,#216336,#216337,#216338,#216339,#216340,#216341,#216342,#216343,
#216344,#216345,#216346,#216347,#216348,#216349,#216350,#216351,#216352,
#216353,#216354,#216355,#216356,#216357,#216358,#216359,#216360,#216361,
#216362,#216363,#216364,#216365,#216366,#216367,#216368,#216369,#216370,
#216371,#216372,#216373,#216374,#216375,#216376,#216377,#216378,#216379,
#216380,#216381,#216382,#216383,#216384,#216385,#216386,#216387,#216388,
#216389,#216390,#216391,#216392,#216393,#216394,#216395,#216396,#216397,
#216398,#216399,#216400,#216401,#216402),.UNSPECIFIED.,.F.,.F.,(4,3,3,3,
3,3,3,3,3,3,3,3,3,3,3,3,3,3,3,3,3,3,3,3,4),(0.,0.051941641431289,0.102133632293069,
0.125000000000222,0.172398753035886,0.187500000000333,0.218750000000389,
0.23437500000037,0.243532297351171,0.250000000000352,0.308124522639453,
0.368566694282814,0.375000000000156,0.437500000000045,0.468749999999953,
0.484374999999933,0.493883883009958,0.499999999999914,0.573221171278879,
0.647858085113802,0.724755305038867,0.749999999999957,0.830201623737963,
0.915100811868982,1.),.UNSPECIFIED.);
#4211=B_SPLINE_CURVE_WITH_KNOTS('',3,(#216404,#216405,#216406,#216407,#216408,
#216409,#216410,#216411,#216412,#216413,#216414,#216415),.UNSPECIFIED.,
 .F.,.F.,(4,2,2,2,2,4),(0.,0.249999999999761,0.37499999999968,0.437499999999746,
0.499999999999812,1.),.UNSPECIFIED.);
#4212=B_SPLINE_CURVE_WITH_KNOTS('',3,(#216416,#216417,#216418,#216419,#216420,
#216421,#216422,#216423,#216424,#216425,#216426,#216427,#216428,#216429,
#216430,#216431,#216432,#216433,#216434,#216435,#216436,#216437,#216438,
#216439,#216440,#216441,#216442,#216443,#216444,#216445,#216446,#216447,
#216448,#216449,#216450,#216451,#216452),.UNSPECIFIED.,.F.,.F.,(4,3,3,3,
3,3,3,3,3,3,3,3,4),(0.,0.249999999999544,0.374999999999248,0.437499999999177,
0.468749999999142,0.499999999999107,0.624999999999126,0.687499999999207,
0.749999999999288,0.812499999999369,0.84374999999941,0.87499999999945,1.),
 .UNSPECIFIED.);
#4213=B_SPLINE_CURVE_WITH_KNOTS('',3,(#216472,#216473,#216474,#216475,#216476,
#216477,#216478,#216479,#216480,#216481,#216482,#216483,#216484,#216485,
#216486,#216487,#216488,#216489,#216490,#216491,#216492,#216493,#216494,
#216495,#216496,#216497,#216498,#216499,#216500,#216501,#216502,#216503,
#216504,#216505,#216506,#216507,#216508,#216509,#216510,#216511,#216512,
#216513,#216514),.UNSPECIFIED.,.F.,.F.,(4,3,3,3,3,3,3,3,3,3,3,3,3,3,4),
(0.,0.064308196693362,0.129780315298481,0.197272695640435,0.250000000000012,
0.320789926628753,0.393069530143896,0.467752531407848,0.500000000000024,
0.578361084362177,0.659028765759298,0.744271574308974,0.831453413546374,
0.922925652683581,0.999999999958002),.UNSPECIFIED.);
#4214=B_SPLINE_CURVE_WITH_KNOTS('',3,(#216550,#216551,#216552,#216553,#216554,
#216555,#216556,#216557,#216558,#216559,#216560,#216561,#216562,#216563,
#216564,#216565,#216566,#216567,#216568,#216569,#216570,#216571,#216572,
#216573,#216574,#216575,#216576,#216577,#216578,#216579,#216580),
 .UNSPECIFIED.,.F.,.F.,(4,3,3,3,3,3,3,3,3,3,4),(0.,0.102608642708,0.204508984828495,
0.305978095988211,0.406819492740592,0.5,0.599975100716992,0.69998126823348,
0.798891979427733,0.899445875105338,0.999999770782943),.UNSPECIFIED.);
#4215=B_SPLINE_CURVE_WITH_KNOTS('',3,(#216622,#216623,#216624,#216625),
 .UNSPECIFIED.,.F.,.F.,(4,4),(0.,1.),.UNSPECIFIED.);
#4216=B_SPLINE_CURVE_WITH_KNOTS('',3,(#216626,#216627,#216628,#216629,#216630,
#216631,#216632,#216633,#216634,#216635,#216636,#216637,#216638,#216639,
#216640,#216641,#216642,#216643,#216644,#216645,#216646,#216647,#216648,
#216649,#216650,#216651,#216652,#216653,#216654,#216655,#216656,#216657,
#216658,#216659,#216660,#216661,#216662),.UNSPECIFIED.,.F.,.F.,(4,3,3,3,
3,3,3,3,3,3,3,3,4),(0.,0.0624999999997941,0.0937499999999332,0.125000000000072,
0.187500000000356,0.218750000000509,0.234375000000605,0.2500000000007,0.375000000000375,
0.437500000000208,0.500000000000041,0.750000000000021,1.),.UNSPECIFIED.);
#4217=B_SPLINE_CURVE_WITH_KNOTS('',3,(#216677,#216678,#216679,#216680,#216681,
#216682,#216683,#216684,#216685,#216686,#216687,#216688,#216689,#216690),
 .UNSPECIFIED.,.F.,.F.,(4,2,2,2,2,2,4),(0.207276348378369,0.215393030176763,
0.228322416060026,0.245976247499987,0.276241831220099,0.300573282584594,
0.300977418377938),.UNSPECIFIED.);
#4218=B_SPLINE_CURVE_WITH_KNOTS('',3,(#216716,#216717,#216718,#216719,#216720,
#216721,#216722,#216723,#216724,#216725,#216726,#216727),.UNSPECIFIED.,
 .F.,.F.,(4,2,2,2,2,4),(0.0866251260975857,0.110905869384513,0.145035379058141,
0.178483048165925,0.199617732678631,0.207276383403266),.UNSPECIFIED.);
#4219=B_SPLINE_CURVE_WITH_KNOTS('',3,(#216751,#216752,#216753,#216754),
 .UNSPECIFIED.,.F.,.F.,(4,4),(0.,1.),.UNSPECIFIED.);
#4220=B_SPLINE_CURVE_WITH_KNOTS('',3,(#216769,#216770,#216771,#216772,#216773,
#216774,#216775,#216776,#216777,#216778,#216779,#216780,#216781,#216782,
#216783,#216784,#216785,#216786,#216787,#216788,#216789,#216790,#216791,
#216792,#216793,#216794,#216795,#216796,#216797,#216798,#216799,#216800,
#216801,#216802,#216803,#216804,#216805,#216806,#216807,#216808,#216809,
#216810,#216811,#216812,#216813,#216814,#216815,#216816,#216817,#216818,
#216819,#216820,#216821,#216822,#216823,#216824,#216825,#216826,#216827,
#216828,#216829,#216830,#216831,#216832,#216833,#216834,#216835,#216836,
#216837,#216838,#216839,#216840,#216841,#216842,#216843,#216844,#216845,
#216846,#216847,#216848,#216849,#216850,#216851,#216852,#216853,#216854,
#216855,#216856,#216857,#216858,#216859,#216860,#216861,#216862,#216863,
#216864,#216865,#216866,#216867,#216868,#216869,#216870,#216871,#216872,
#216873,#216874,#216875,#216876,#216877,#216878,#216879,#216880,#216881,
#216882,#216883,#216884,#216885,#216886,#216887,#216888,#216889,#216890,
#216891,#216892,#216893,#216894,#216895,#216896,#216897,#216898,#216899,
#216900,#216901,#216902,#216903,#216904,#216905,#216906,#216907,#216908,
#216909,#216910,#216911,#216912,#216913,#216914,#216915,#216916,#216917,
#216918,#216919,#216920,#216921,#216922,#216923,#216924,#216925,#216926,
#216927,#216928,#216929,#216930,#216931,#216932,#216933,#216934,#216935,
#216936,#216937,#216938,#216939,#216940,#216941,#216942,#216943,#216944,
#216945,#216946,#216947,#216948,#216949,#216950,#216951,#216952,#216953,
#216954,#216955,#216956,#216957,#216958),.UNSPECIFIED.,.F.,.F.,(4,3,3,3,
3,3,3,3,3,3,3,3,3,3,3,3,3,3,3,3,3,3,3,3,3,3,3,3,3,3,3,3,3,3,3,3,3,3,3,3,
3,3,3,3,3,3,3,3,3,3,3,3,3,3,3,3,3,3,3,3,3,3,3,4),(9.20243026383623E-6,0.0312499999971366,
0.0468749999957104,0.0546874999949384,0.0585937499944694,0.0624999999940004,
0.0781249999923679,0.0859374999915703,0.0898437499911715,0.0937499999907727,
0.109374999989291,0.124999999987808,0.156249999984844,0.171874999983379,
0.182108288991715,0.187499999981914,0.218749999979049,0.238147170592731,
0.249999999976183,0.316253588811624,0.374999999964413,0.437499999958536,
0.468749999955716,0.484374999954228,0.492187499953393,0.49956464414477,
0.499999999952557,0.541428104283525,0.562499999945687,0.593749999942265,
0.60937499994048,0.61718749993967,0.621093749939342,0.623046874939178,0.624999999939014,
0.648917783033411,0.67309189027106,0.6785051177691,0.687499999933743,0.710659772779507,
0.718749999931188,0.734374999930065,0.742187499929311,0.746093749928944,
0.748046874928806,0.749023437429074,0.749999999929341,0.784715667801201,
0.812499999947653,0.843749999956809,0.859374999961304,0.867187499963551,
0.871093749964763,0.8730468749653,0.874999999965837,0.906249999974264,0.921874999978527,
0.929687499980588,0.933593749981609,0.936977996893046,0.93749999998263,
0.964612146287963,0.991078744496485,1.),.UNSPECIFIED.);
#4221=B_SPLINE_CURVE_WITH_KNOTS('',3,(#216980,#216981,#216982,#216983,#216984,
#216985,#216986,#216987,#216988,#216989,#216990,#216991,#216992,#216993,
#216994,#216995,#216996,#216997,#216998,#216999,#217000,#217001,#217002,
#217003,#217004,#217005,#217006,#217007,#217008,#217009,#217010,#217011,
#217012,#217013,#217014,#217015,#217016,#217017,#217018,#217019,#217020,
#217021,#217022,#217023,#217024,#217025,#217026,#217027,#217028,#217029,
#217030,#217031),.UNSPECIFIED.,.F.,.F.,(4,3,3,3,3,3,3,3,3,3,3,3,3,3,3,3,
3,4),(3.52172088261666E-14,0.0681268775737814,0.138493202778045,0.181049064072432,
0.249999999998647,0.325472612591519,0.395837395172977,0.474072031280337,
0.499999999997294,0.583064866391884,0.624999999996668,0.656249999996693,
0.658329872241892,0.678323702258058,0.687499999996718,0.749999999997379,
0.881960740503009,1.),.UNSPECIFIED.);
#4222=B_SPLINE_CURVE_WITH_KNOTS('',3,(#217045,#217046,#217047,#217048,#217049,
#217050,#217051,#217052,#217053,#217054),.UNSPECIFIED.,.F.,.F.,(4,2,2,2,
4),(-0.150699267541241,-0.131864366297595,-0.11302946505395,-0.0941915610580492,
-0.0753536570621488),.UNSPECIFIED.);
#4223=B_SPLINE_CURVE_WITH_KNOTS('',3,(#217072,#217073,#217074,#217075),
 .UNSPECIFIED.,.F.,.F.,(4,4),(0.,1.),.UNSPECIFIED.);
#4224=B_SPLINE_CURVE_WITH_KNOTS('',3,(#217090,#217091,#217092,#217093),
 .UNSPECIFIED.,.F.,.F.,(4,4),(0.,1.),.UNSPECIFIED.);
#4225=B_SPLINE_CURVE_WITH_KNOTS('',3,(#217097,#217098,#217099,#217100),
 .UNSPECIFIED.,.F.,.F.,(4,4),(0.,0.999997713864628),.UNSPECIFIED.);
#4226=B_SPLINE_CURVE_WITH_KNOTS('',3,(#217116,#217117,#217118,#217119,#217120,
#217121,#217122,#217123,#217124,#217125,#217126,#217127,#217128,#217129,
#217130,#217131,#217132,#217133,#217134,#217135,#217136,#217137,#217138,
#217139,#217140,#217141,#217142,#217143,#217144,#217145,#217146,#217147,
#217148,#217149,#217150,#217151,#217152,#217153,#217154,#217155,#217156,
#217157,#217158,#217159,#217160,#217161,#217162,#217163,#217164,#217165,
#217166,#217167,#217168,#217169,#217170,#217171,#217172,#217173,#217174,
#217175,#217176,#217177,#217178,#217179,#217180,#217181,#217182,#217183,
#217184,#217185,#217186,#217187,#217188,#217189,#217190,#217191,#217192,
#217193,#217194,#217195,#217196,#217197),.UNSPECIFIED.,.F.,.F.,(4,3,3,3,
3,3,3,3,3,3,3,3,3,3,3,3,3,3,3,3,3,3,3,3,3,3,3,4),(0.,0.0508216694326516,
0.103017865310666,0.156816804273853,0.16756006039985,0.217040040896471,
0.250000000000214,0.302600197193784,0.354786077038304,0.375000000000178,
0.426248830556359,0.437500000000125,0.468750000000042,0.484375000000064,
0.492211203238764,0.500000000000086,0.562499999999899,0.624999999999712,
0.687499999999546,0.718749999999585,0.734374999999663,0.743021145752226,
0.749999999999741,0.815954229465309,0.880097741885783,0.942201940721256,
0.952437931941733,1.),.UNSPECIFIED.);
#4227=B_SPLINE_CURVE_WITH_KNOTS('',3,(#217220,#217221,#217222,#217223,#217224,
#217225,#217226,#217227,#217228,#217229,#217230,#217231,#217232,#217233,
#217234,#217235,#217236,#217237,#217238,#217239,#217240,#217241,#217242,
#217243,#217244,#217245,#217246,#217247,#217248,#217249,#217250,#217251,
#217252,#217253,#217254,#217255,#217256,#217257,#217258,#217259,#217260),
 .UNSPECIFIED.,.F.,.F.,(4,2,2,1,1,1,2,2,2,2,1,1,1,1,2,2,2,2,1,1,1,1,2,2,
2,4),(0.,0.125000000000816,0.187500000001202,0.218750000001377,0.234375000001461,
0.24218750000149,0.246093750001505,0.250000000001519,0.375000000002325,
0.437500000002728,0.468750000002933,0.484375000003012,0.492187500003078,
0.49609375000311,0.498046875003103,0.500000000003095,0.625000000002165,
0.687500000001707,0.718750000001458,0.734375000001334,0.742187500001236,
0.746093750001203,0.748046875001208,0.750000000001212,0.875000000000606,
1.),.UNSPECIFIED.);
#4228=B_SPLINE_CURVE_WITH_KNOTS('',3,(#217269,#217270,#217271,#217272),
 .UNSPECIFIED.,.F.,.F.,(4,4),(1.39547503562029E-5,1.),.UNSPECIFIED.);
#4229=B_SPLINE_CURVE_WITH_KNOTS('',3,(#217273,#217274,#217275,#217276,#217277,
#217278,#217279,#217280,#217281,#217282),.UNSPECIFIED.,.F.,.F.,(4,2,2,2,
4),(0.,0.500000000000533,0.625000000000422,0.750000000000311,1.),
 .UNSPECIFIED.);
#4230=B_SPLINE_CURVE_WITH_KNOTS('',3,(#217301,#217302,#217303,#217304),
 .UNSPECIFIED.,.F.,.F.,(4,4),(0.,1.),.UNSPECIFIED.);
#4231=B_SPLINE_CURVE_WITH_KNOTS('',3,(#217306,#217307,#217308,#217309),
 .UNSPECIFIED.,.F.,.F.,(4,4),(2.26870617684546E-5,1.),.UNSPECIFIED.);
#4232=B_SPLINE_CURVE_WITH_KNOTS('',3,(#217316,#217317,#217318,#217319,#217320,
#217321,#217322,#217323,#217324,#217325,#217326,#217327,#217328,#217329,
#217330,#217331,#217332,#217333,#217334,#217335,#217336,#217337,#217338,
#217339,#217340,#217341,#217342,#217343,#217344,#217345,#217346,#217347,
#217348,#217349,#217350,#217351,#217352,#217353,#217354,#217355,#217356,
#217357,#217358,#217359,#217360,#217361,#217362,#217363,#217364,#217365,
#217366,#217367,#217368,#217369,#217370,#217371,#217372,#217373,#217374,
#217375,#217376,#217377,#217378,#217379,#217380,#217381,#217382,#217383,
#217384,#217385,#217386,#217387,#217388,#217389,#217390,#217391,#217392,
#217393,#217394,#217395,#217396,#217397,#217398,#217399,#217400,#217401,
#217402,#217403,#217404,#217405,#217406,#217407,#217408,#217409,#217410,
#217411,#217412,#217413,#217414,#217415,#217416,#217417,#217418,#217419,
#217420,#217421,#217422,#217423,#217424,#217425,#217426,#217427,#217428,
#217429,#217430,#217431,#217432,#217433,#217434,#217435,#217436,#217437,
#217438,#217439,#217440,#217441,#217442,#217443,#217444,#217445,#217446,
#217447,#217448,#217449,#217450,#217451,#217452,#217453,#217454,#217455,
#217456,#217457,#217458,#217459,#217460,#217461,#217462,#217463,#217464,
#217465,#217466,#217467,#217468,#217469,#217470,#217471,#217472,#217473,
#217474,#217475,#217476,#217477,#217478,#217479,#217480,#217481,#217482,
#217483,#217484,#217485,#217486,#217487,#217488,#217489,#217490,#217491,
#217492,#217493,#217494,#217495,#217496,#217497,#217498,#217499,#217500,
#217501,#217502,#217503,#217504,#217505,#217506,#217507,#217508,#217509,
#217510,#217511,#217512,#217513,#217514,#217515,#217516,#217517,#217518,
#217519,#217520,#217521,#217522,#217523,#217524,#217525,#217526,#217527,
#217528,#217529,#217530,#217531,#217532,#217533,#217534,#217535,#217536,
#217537,#217538,#217539,#217540,#217541,#217542,#217543,#217544,#217545,
#217546,#217547,#217548,#217549,#217550,#217551,#217552,#217553,#217554,
#217555,#217556,#217557,#217558,#217559,#217560,#217561,#217562,#217563,
#217564,#217565,#217566,#217567,#217568,#217569,#217570,#217571,#217572,
#217573,#217574,#217575,#217576,#217577,#217578,#217579,#217580,#217581,
#217582,#217583,#217584,#217585,#217586,#217587,#217588,#217589),
 .UNSPECIFIED.,.F.,.F.,(4,3,3,3,3,3,3,3,3,3,3,3,3,3,3,3,3,3,3,3,3,3,3,3,
3,3,3,3,3,3,3,3,3,3,3,3,3,3,3,3,3,3,3,3,3,3,3,3,3,3,3,3,3,3,3,3,3,3,3,3,
3,3,3,3,3,3,3,3,3,3,3,3,3,3,3,3,3,3,3,3,3,3,3,3,3,3,3,3,3,3,3,4),(3.70767490198486E-5,
0.044350967369616,0.0625000000006694,0.0937500000009336,0.125000000001198,
0.187500000001726,0.218750000001928,0.234375000002114,0.242187500002129,
0.246093750002136,0.250000000002143,0.265625000002058,0.273437500002016,
0.281250000001975,0.296875000001889,0.308593750001572,0.312500000001466,
0.328125000001361,0.343750000001255,0.375000000001053,0.398257827427189,
0.40625000000085,0.421875000000663,0.432574263002017,0.437500000000475,
0.468750000000225,0.484375000000066,0.492187499999987,0.496093750000105,
0.500000000000223,0.523569563660147,0.545760669645738,0.56250000000178,
0.578125000002038,0.585937500002172,0.589843750002332,0.5927315027264,0.593750000002492,
0.601562500002812,0.605468750003063,0.607421875003277,0.60893090564713,
0.609375000003491,0.614803745590242,0.617187500004358,0.621093750004708,
0.623046875004736,0.624023437504744,0.625000000004752,0.642253442818621,
0.656250000003724,0.671875000003291,0.679687500003076,0.684513799754161,
0.687500000002859,0.70312500000226,0.710937500001955,0.715096580964837,
0.718750000001649,0.729004358843007,0.734375000001033,0.742187500000736,
0.746093750000583,0.748892126551809,0.750000000000429,0.773477634040785,
0.797479270454821,0.812499999999217,0.828124999998994,0.836942176786411,
0.843749999998771,0.855878381513092,0.859374999998548,0.867187499998439,
0.87499999999833,0.890624999998216,0.898437499998222,0.902343749998296,
0.906249999998371,0.921874999998713,0.929687499998841,0.933593749998914,
0.937499999998986,0.953124999999464,0.957031249999502,0.96093749999954,
0.968749999999634,0.97285611174411,0.976562499999728,0.984374999999822,
0.996656031716336,1.),.UNSPECIFIED.);
#4233=B_SPLINE_CURVE_WITH_KNOTS('',3,(#217596,#217597,#217598,#217599,#217600,
#217601,#217602,#217603,#217604,#217605,#217606,#217607,#217608,#217609,
#217610,#217611),.UNSPECIFIED.,.F.,.F.,(4,2,2,1,1,1,1,2,2,4),(0.,0.499999999999812,
0.624999999999766,0.687499999999726,0.718749999999733,0.734374999999753,
0.742187499999766,0.746093749999756,0.749999999999746,1.),.UNSPECIFIED.);
#4234=B_SPLINE_CURVE_WITH_KNOTS('',3,(#217636,#217637,#217638,#217639),
 .UNSPECIFIED.,.F.,.F.,(4,4),(0.00019503352504964,1.),.UNSPECIFIED.);
#4235=B_SPLINE_CURVE_WITH_KNOTS('',3,(#217644,#217645,#217646,#217647,#217648,
#217649,#217650,#217651,#217652,#217653,#217654,#217655,#217656,#217657,
#217658,#217659,#217660,#217661,#217662,#217663,#217664,#217665,#217666,
#217667,#217668,#217669,#217670,#217671,#217672,#217673,#217674,#217675,
#217676,#217677,#217678,#217679,#217680,#217681,#217682,#217683,#217684,
#217685,#217686,#217687),.UNSPECIFIED.,.F.,.F.,(4,2,2,2,2,2,1,1,1,2,2,2,
2,1,1,2,2,2,2,2,1,2,2,2,4),(0.,0.125000000005642,0.250000000011283,0.375000000016925,
0.437500000019727,0.468750000021141,0.48437500002185,0.492187500022212,
0.496093750022398,0.498046875022489,0.500000000022581,0.625000000020593,
0.687500000019509,0.718750000018964,0.734375000018957,0.742187500018535,
0.750000000018112,0.76562500001702,0.781250000015928,0.812500000013749,
0.84375000001157,0.859375000010426,0.875000000009282,0.937500000004641,
1.),.UNSPECIFIED.);
#4236=B_SPLINE_CURVE_WITH_KNOTS('',3,(#217697,#217698,#217699,#217700,#217701,
#217702,#217703),.UNSPECIFIED.,.F.,.F.,(4,3,4),(6.47686155641768E-6,0.500003238312603,
0.99999999976365),.UNSPECIFIED.);
#4237=B_SPLINE_CURVE_WITH_KNOTS('',3,(#217743,#217744,#217745,#217746,#217747,
#217748,#217749,#217750,#217751,#217752,#217753,#217754,#217755,#217756,
#217757,#217758,#217759,#217760,#217761,#217762,#217763,#217764,#217765,
#217766,#217767,#217768,#217769,#217770),.UNSPECIFIED.,.F.,.F.,(4,3,3,3,
3,3,3,3,3,4),(0.,0.107889893844833,0.216628720639675,0.32603560491692,0.437325998855588,
0.5,0.637882288251099,0.781409288609375,0.933598796729358,1.),
 .UNSPECIFIED.);
#4238=B_SPLINE_CURVE_WITH_KNOTS('',3,(#217771,#217772,#217773,#217774,#217775,
#217776,#217777,#217778,#217779,#217780,#217781,#217782,#217783),
 .UNSPECIFIED.,.F.,.F.,(4,1,2,2,2,2,4),(-0.00245270725776471,-0.00124069626751392,
0.,0.00884140550953959,0.0158925880328394,0.0237612473871457,0.0312774400670189),
 .UNSPECIFIED.);
#4239=B_SPLINE_CURVE_WITH_KNOTS('',3,(#217784,#217785,#217786,#217787,#217788,
#217789,#217790,#217791,#217792,#217793),.UNSPECIFIED.,.F.,.F.,(4,2,2,2,
4),(-0.0487284135491949,-0.033775036666539,-0.0195075065025717,0.,0.0034421116682865),
 .UNSPECIFIED.);
#4240=B_SPLINE_CURVE_WITH_KNOTS('',3,(#217795,#217796,#217797,#217798,#217799,
#217800,#217801,#217802,#217803,#217804,#217805),.UNSPECIFIED.,.F.,.F.,
(4,3,2,2,4),(0.166374531281159,0.171023153807851,0.181136681290684,0.1861934450321,
0.189843900392615),.UNSPECIFIED.);
#4241=B_SPLINE_CURVE_WITH_KNOTS('',3,(#217810,#217811,#217812,#217813,#217814,
#217815,#217816,#217817,#217818,#217819,#217820,#217821,#217822,#217823,
#217824,#217825,#217826,#217827,#217828,#217829,#217830,#217831,#217832,
#217833,#217834,#217835,#217836,#217837,#217838,#217839,#217840,#217841,
#217842,#217843,#217844,#217845,#217846,#217847,#217848,#217849,#217850,
#217851,#217852),.UNSPECIFIED.,.F.,.F.,(4,3,3,3,3,3,3,3,3,3,3,3,3,3,4),
(8.32827883356112E-14,0.0775500064956759,0.154113019255815,0.229774070594276,
0.305020890846413,0.379986133046111,0.454780840791024,0.529581290815305,
0.604397487381174,0.679472377722931,0.724185335920156,0.803864991113871,
0.884091507575048,0.965454605198474,1.),.UNSPECIFIED.);
#4242=B_SPLINE_CURVE_WITH_KNOTS('',3,(#217855,#217856,#217857,#217858,#217859,
#217860,#217861,#217862,#217863,#217864,#217865,#217866,#217867,#217868,
#217869,#217870,#217871,#217872,#217873,#217874,#217875,#217876,#217877,
#217878,#217879),.UNSPECIFIED.,.F.,.F.,(4,3,3,3,3,3,3,3,4),(0.,0.142209576208026,
0.283963887375433,0.424797859335147,0.5,0.630834844023901,0.761656826647015,
0.892489053108348,0.999999999999986),.UNSPECIFIED.);
#4243=B_SPLINE_CURVE_WITH_KNOTS('',3,(#217970,#217971,#217972,#217973,#217974,
#217975),.UNSPECIFIED.,.F.,.F.,(4,2,4),(1.97789919647238E-6,0.0349198821973706,
0.0773582995268864),.UNSPECIFIED.);
#4244=B_SPLINE_CURVE_WITH_KNOTS('',3,(#218025,#218026,#218027,#218028,#218029,
#218030),.UNSPECIFIED.,.F.,.F.,(4,2,4),(1.96259937685126E-6,0.0331748413424025,
0.0773596270622105),.UNSPECIFIED.);
#4245=B_SPLINE_CURVE_WITH_KNOTS('',3,(#218080,#218081,#218082,#218083,#218084,
#218085,#218086,#218087,#218088,#218089,#218090,#218091,#218092,#218093,
#218094,#218095,#218096,#218097,#218098,#218099,#218100,#218101,#218102,
#218103,#218104,#218105,#218106,#218107,#218108,#218109,#218110,#218111,
#218112,#218113,#218114,#218115,#218116,#218117,#218118,#218119,#218120,
#218121,#218122,#218123,#218124,#218125,#218126,#218127,#218128,#218129,
#218130,#218131,#218132,#218133,#218134,#218135,#218136,#218137,#218138,
#218139,#218140,#218141,#218142,#218143,#218144,#218145,#218146,#218147,
#218148,#218149),.UNSPECIFIED.,.F.,.F.,(4,3,3,3,3,3,3,3,3,3,3,3,3,3,3,3,
3,3,3,3,3,3,3,4),(2.57842214356928E-6,0.0718453303205125,0.143754153332911,
0.216076898972431,0.250000000004433,0.326667700665684,0.375000000006666,
0.437500000007761,0.468750000007979,0.48437500000784,0.492927418767452,
0.500000000007702,0.548297545171627,0.598801148664332,0.625000000005385,
0.676500253784352,0.687500000004253,0.718750000003833,0.734692426129598,
0.750000000003413,0.829995690187832,0.909131286046043,0.987511894147572,
0.999999999999945),.UNSPECIFIED.);
#4246=B_SPLINE_CURVE_WITH_KNOTS('',3,(#218153,#218154,#218155,#218156,#218157,
#218158),.UNSPECIFIED.,.F.,.F.,(4,2,4),(0.,0.5,1.),.UNSPECIFIED.);
#4247=B_SPLINE_CURVE_WITH_KNOTS('',3,(#218164,#218165,#218166,#218167,#218168,
#218169,#218170,#218171,#218172,#218173,#218174,#218175,#218176,#218177,
#218178,#218179,#218180,#218181,#218182,#218183,#218184,#218185,#218186,
#218187,#218188,#218189,#218190,#218191,#218192,#218193,#218194,#218195,
#218196,#218197,#218198,#218199,#218200,#218201,#218202,#218203,#218204,
#218205,#218206,#218207,#218208,#218209,#218210,#218211,#218212,#218213,
#218214,#218215,#218216,#218217,#218218,#218219,#218220,#218221,#218222,
#218223,#218224,#218225,#218226,#218227,#218228,#218229,#218230),
 .UNSPECIFIED.,.F.,.F.,(4,3,3,3,3,3,3,3,3,3,3,3,3,3,3,3,3,3,3,3,3,3,4),
(0.,0.054940518238187,0.0628231662638623,0.118313587723153,0.160577463347519,
0.217979816307616,0.249999999995339,0.287162598111967,0.350584803827947,
0.374999999992961,0.437499999991991,0.468749999991772,0.484374999992084,
0.491385949897037,0.499999999992395,0.581717730704904,0.661084029544778,
0.742612308321182,0.749999999996198,0.835857831288918,0.857605479241186,
0.944289046744431,0.999999999999851),.UNSPECIFIED.);
#4248=B_SPLINE_CURVE_WITH_KNOTS('',3,(#218231,#218232,#218233,#218234,#218235,
#218236,#218237,#218238,#218239,#218240,#218241,#218242,#218243,#218244,
#218245,#218246,#218247,#218248,#218249,#218250,#218251,#218252,#218253,
#218254,#218255,#218256,#218257,#218258,#218259,#218260,#218261,#218262,
#218263,#218264,#218265,#218266),.UNSPECIFIED.,.F.,.F.,(4,2,1,1,1,1,2,2,
2,2,1,1,1,1,2,2,2,2,1,1,2,2,4),(0.,0.125000000002108,0.187500000003148,
0.21875000000368,0.234375000003958,0.242187500004095,0.248046875004186,
0.250000000004209,0.375000000003265,0.437500000002781,0.46875000000255,
0.484375000002448,0.492187500002406,0.496093750002385,0.498046875002384,
0.500000000002383,0.625000000001892,0.687500000001647,0.718750000001499,
0.73437500000144,0.742187500001402,0.750000000001363,1.),.UNSPECIFIED.);
#4249=B_SPLINE_CURVE_WITH_KNOTS('',3,(#218348,#218349,#218350,#218351,#218352,
#218353,#218354,#218355),.UNSPECIFIED.,.F.,.F.,(4,2,2,4),(0.,0.500000000000022,
0.750000000000011,1.),.UNSPECIFIED.);
#4250=B_SPLINE_CURVE_WITH_KNOTS('',3,(#218357,#218358,#218359,#218360,#218361,
#218362,#218363,#218364,#218365,#218366,#218367,#218368,#218369,#218370,
#218371,#218372,#218373,#218374,#218375,#218376,#218377,#218378,#218379,
#218380,#218381,#218382,#218383,#218384,#218385,#218386,#218387,#218388,
#218389,#218390,#218391,#218392,#218393),.UNSPECIFIED.,.F.,.F.,(4,3,3,3,
3,3,3,3,3,3,3,3,4),(1.61513724932469E-5,0.112522180669822,0.217250563897509,
0.317847609101066,0.41230182408681,0.5,0.581332196626279,0.661037941695737,
0.739672869436271,0.817519089949257,0.895054316909913,0.972533524986209,
0.999999102072337),.UNSPECIFIED.);
#4251=B_SPLINE_CURVE_WITH_KNOTS('',3,(#218394,#218395,#218396,#218397,#218398,
#218399),.UNSPECIFIED.,.F.,.F.,(4,2,4),(-0.0182186778575549,-0.00949770524068049,
-9.99853568599274E-7),.UNSPECIFIED.);
#4252=B_SPLINE_CURVE_WITH_KNOTS('',3,(#218402,#218403,#218404,#218405),
 .UNSPECIFIED.,.F.,.F.,(4,4),(0.,1.),.UNSPECIFIED.);
#4253=B_SPLINE_CURVE_WITH_KNOTS('',3,(#218406,#218407,#218408,#218409,#218410,
#218411,#218412,#218413,#218414,#218415,#218416,#218417,#218418,#218419,
#218420,#218421,#218422,#218423,#218424,#218425,#218426,#218427,#218428,
#218429,#218430,#218431,#218432,#218433,#218434,#218435,#218436,#218437,
#218438,#218439,#218440,#218441,#218442,#218443,#218444,#218445,#218446,
#218447,#218448,#218449,#218450,#218451,#218452,#218453,#218454,#218455,
#218456,#218457,#218458,#218459,#218460,#218461,#218462,#218463,#218464,
#218465,#218466,#218467,#218468,#218469,#218470,#218471,#218472,#218473,
#218474,#218475,#218476,#218477,#218478,#218479,#218480,#218481,#218482,
#218483,#218484,#218485,#218486,#218487,#218488,#218489,#218490,#218491,
#218492,#218493,#218494,#218495,#218496,#218497,#218498,#218499,#218500,
#218501,#218502),.UNSPECIFIED.,.F.,.F.,(4,3,3,3,3,3,3,3,3,3,3,3,3,3,3,3,
3,3,3,3,3,3,3,3,3,3,3,3,3,3,3,3,4),(0.,0.0712186815770126,0.0856776956467327,
0.125000000005135,0.187500000006773,0.218750000007591,0.234375000008001,
0.242187500008205,0.248544259754856,0.25000000000841,0.255601578376907,
0.304666506469187,0.347751939068866,0.375000000004895,0.419138748339257,
0.436929110277659,0.437500000002849,0.468750000002053,0.484375000001849,
0.492187500001537,0.497143547618617,0.500000000001225,0.544155783470347,
0.612752745795358,0.670075205180256,0.681349708120369,0.742094347632757,
0.750000000000613,0.799934023858329,0.858045612150652,0.909896582755342,
0.965830374398863,1.),.UNSPECIFIED.);
#4254=B_SPLINE_CURVE_WITH_KNOTS('',3,(#218560,#218561,#218562,#218563,#218564,
#218565,#218566,#218567,#218568,#218569,#218570,#218571,#218572,#218573,
#218574,#218575,#218576,#218577,#218578,#218579,#218580,#218581,#218582,
#218583,#218584,#218585,#218586,#218587,#218588,#218589,#218590,#218591,
#218592,#218593,#218594,#218595,#218596,#218597,#218598,#218599,#218600,
#218601,#218602,#218603,#218604,#218605,#218606,#218607,#218608,#218609,
#218610,#218611,#218612,#218613,#218614),.UNSPECIFIED.,.F.,.F.,(4,3,3,3,
3,3,3,3,3,3,3,3,3,3,3,3,3,3,4),(4.77291544477123E-7,0.0788463729769206,
0.142055208602892,0.233503476270019,0.250000000000202,0.329587438484247,
0.360784182421017,0.375000000000066,0.437499999999786,0.468749999999651,
0.486309429353923,0.499999999999516,0.55917261647166,0.655804710013386,
0.759227664285299,0.77250934996076,0.880065084409464,0.993661394439368,
0.999999999999946),.UNSPECIFIED.);
#4255=B_SPLINE_CURVE_WITH_KNOTS('',3,(#218615,#218616,#218617,#218618,#218619,
#218620,#218621,#218622,#218623,#218624,#218625,#218626,#218627,#218628,
#218629,#218630,#218631,#218632,#218633,#218634,#218635,#218636,#218637,
#218638,#218639,#218640,#218641,#218642,#218643,#218644,#218645),
 .UNSPECIFIED.,.F.,.F.,(4,3,3,3,3,3,3,3,3,3,4),(0.,0.1249999999999,0.187499999999705,
0.218749999999496,0.249999999999287,0.37499999999901,0.437499999998971,
0.468749999999049,0.499999999999128,0.749999999999564,1.),.UNSPECIFIED.);
#4256=B_SPLINE_CURVE_WITH_KNOTS('',3,(#218649,#218650,#218651,#218652,#218653,
#218654,#218655,#218656,#218657,#218658,#218659,#218660,#218661,#218662,
#218663,#218664,#218665,#218666,#218667,#218668,#218669,#218670,#218671,
#218672,#218673,#218674,#218675,#218676,#218677,#218678,#218679,#218680,
#218681,#218682,#218683,#218684,#218685,#218686,#218687,#218688,#218689,
#218690,#218691,#218692,#218693,#218694,#218695,#218696,#218697,#218698,
#218699,#218700),.UNSPECIFIED.,.F.,.F.,(4,3,3,3,3,3,3,3,3,3,3,3,3,3,3,3,
3,4),(1.32505413232395E-8,0.00646992805798002,0.10708485821771,0.141323886775012,
0.250000000000478,0.283867594674895,0.375000000000785,0.433527130801611,
0.437500000000859,0.468750000000905,0.486099174941411,0.500000000000951,
0.578980838783558,0.708034262110975,0.728487391157024,0.857313464034907,
0.891776983474032,0.99999999999965),.UNSPECIFIED.);
#4257=B_SPLINE_CURVE_WITH_KNOTS('',3,(#218779,#218780,#218781,#218782,#218783,
#218784,#218785,#218786,#218787,#218788,#218789,#218790,#218791,#218792,
#218793,#218794,#218795,#218796,#218797,#218798,#218799,#218800,#218801,
#218802,#218803,#218804,#218805,#218806,#218807,#218808,#218809,#218810,
#218811,#218812,#218813,#218814,#218815,#218816,#218817,#218818,#218819,
#218820,#218821,#218822,#218823,#218824,#218825,#218826,#218827,#218828,
#218829,#218830,#218831,#218832,#218833,#218834,#218835,#218836,#218837,
#218838,#218839,#218840,#218841,#218842,#218843,#218844,#218845,#218846,
#218847,#218848,#218849,#218850,#218851,#218852,#218853,#218854,#218855,
#218856,#218857),.UNSPECIFIED.,.F.,.F.,(4,3,3,3,3,3,3,3,3,3,3,3,3,3,3,3,
3,3,3,3,3,3,3,3,3,3,4),(1.19218497213247E-5,0.0180276729704052,0.034708894499886,
0.0518334003034561,0.0591294800903362,0.0886942201354313,0.105252735215052,
0.118258960180526,0.177388440271553,0.192170810294226,0.20602085399931,
0.2069531803169,0.236517920362247,0.285207814379198,0.295647400452797,0.330796558051424,
0.354776880543347,0.473035840724447,0.517271428815043,0.560720594630042,
0.591294800905548,0.669405828135827,0.709553761086648,0.779798912517245,
0.847449968328383,0.911611807509995,0.946071681449126),.UNSPECIFIED.);
#4258=B_SPLINE_CURVE_WITH_KNOTS('',3,(#218859,#218860,#218861,#218862,#218863,
#218864,#218865,#218866,#218867,#218868,#218869,#218870),.UNSPECIFIED.,
 .F.,.F.,(4,2,2,2,2,4),(-0.0248414550175344,-0.0175735998624237,-0.0108194713131479,
-0.0037004074424406,4.07362552717894E-9,0.000387128600881271),
 .UNSPECIFIED.);
#4259=B_SPLINE_CURVE_WITH_KNOTS('',3,(#218953,#218954,#218955,#218956,#218957,
#218958,#218959,#218960),.UNSPECIFIED.,.F.,.F.,(4,2,2,4),(7.00911518517704E-5,
0.25,0.5,1.),.UNSPECIFIED.);
#4260=B_SPLINE_CURVE_WITH_KNOTS('',3,(#218973,#218974,#218975,#218976,#218977,
#218978),.UNSPECIFIED.,.F.,.F.,(4,2,4),(9.99729232002247E-7,0.00793716566172449,
0.0180379683058849),.UNSPECIFIED.);
#4261=B_SPLINE_CURVE_WITH_KNOTS('',3,(#218979,#218980,#218981,#218982,#218983,
#218984,#218985,#218986,#218987,#218988,#218989,#218990,#218991,#218992,
#218993,#218994,#218995,#218996,#218997,#218998,#218999,#219000),
 .UNSPECIFIED.,.F.,.F.,(4,3,3,3,3,3,3,4),(3.81665444163736E-13,0.151611747702561,
0.31422442893257,0.5,0.713856993381247,0.812090922468524,0.977049391752356,
0.999999967702671),.UNSPECIFIED.);
#4262=B_SPLINE_CURVE_WITH_KNOTS('',3,(#219004,#219005,#219006,#219007,#219008,
#219009,#219010,#219011,#219012,#219013,#219014,#219015,#219016,#219017,
#219018,#219019,#219020,#219021,#219022,#219023,#219024,#219025,#219026,
#219027,#219028,#219029,#219030,#219031,#219032,#219033,#219034,#219035,
#219036,#219037,#219038,#219039,#219040,#219041,#219042,#219043,#219044,
#219045,#219046,#219047,#219048,#219049,#219050,#219051,#219052,#219053,
#219054,#219055,#219056,#219057,#219058,#219059,#219060,#219061,#219062,
#219063,#219064,#219065,#219066,#219067,#219068,#219069,#219070),
 .UNSPECIFIED.,.F.,.F.,(4,3,3,3,3,3,3,3,3,3,3,3,3,3,3,3,3,3,3,3,3,3,4),
(0.,0.0548443914939499,0.0627485984292772,0.118146719063536,0.160397647737512,
0.21771799916427,0.250000000001676,0.286895220479332,0.350228831625805,
0.375000000002514,0.437500000002843,0.468750000003007,0.484375000002928,
0.491419542478857,0.50000000000285,0.581719377463054,0.661118227040579,
0.742648892655688,0.750000000001425,0.835856216909797,0.857627679900234,
0.944305926565466,0.999999999999884),.UNSPECIFIED.);
#4263=B_SPLINE_CURVE_WITH_KNOTS('',3,(#219152,#219153,#219154,#219155,#219156,
#219157,#219158,#219159),.UNSPECIFIED.,.F.,.F.,(4,2,2,4),(0.,0.499999999999963,
0.749999999999982,1.),.UNSPECIFIED.);
#4264=B_SPLINE_CURVE_WITH_KNOTS('',3,(#219161,#219162,#219163,#219164,#219165,
#219166,#219167,#219168,#219169,#219170,#219171,#219172,#219173,#219174,
#219175,#219176,#219177,#219178,#219179,#219180,#219181,#219182,#219183,
#219184,#219185,#219186,#219187,#219188,#219189,#219190,#219191,#219192,
#219193,#219194,#219195,#219196,#219197),.UNSPECIFIED.,.F.,.F.,(4,3,3,3,
3,3,3,3,3,3,3,3,4),(1.61580420752339E-5,0.112451334080011,0.21711043974277,
0.317639945568561,0.412024532269637,0.5,0.581282863476309,0.660939455111994,
0.739525131776919,0.817321550852096,0.894806554453606,0.97223498804564,
0.999999841126476),.UNSPECIFIED.);
#4265=B_SPLINE_CURVE_WITH_KNOTS('',3,(#219198,#219199,#219200,#219201,#219202,
#219203,#219204,#219205,#219206,#219207),.UNSPECIFIED.,.F.,.F.,(4,2,2,2,
4),(0.,0.250000000000559,0.375000000000409,0.500000000000259,1.),
 .UNSPECIFIED.);
#4266=B_SPLINE_CURVE_WITH_KNOTS('',3,(#219210,#219211,#219212,#219213),
 .UNSPECIFIED.,.F.,.F.,(4,4),(0.,1.),.UNSPECIFIED.);
#4267=B_SPLINE_CURVE_WITH_KNOTS('',3,(#219214,#219215,#219216,#219217,#219218,
#219219,#219220,#219221,#219222,#219223,#219224,#219225,#219226,#219227,
#219228,#219229,#219230,#219231,#219232,#219233,#219234,#219235,#219236,
#219237,#219238,#219239,#219240,#219241,#219242,#219243,#219244,#219245,
#219246,#219247,#219248,#219249,#219250,#219251,#219252,#219253,#219254,
#219255,#219256,#219257,#219258,#219259,#219260,#219261,#219262,#219263,
#219264,#219265,#219266,#219267,#219268,#219269,#219270,#219271,#219272,
#219273,#219274,#219275,#219276,#219277,#219278,#219279,#219280,#219281,
#219282,#219283,#219284,#219285,#219286),.UNSPECIFIED.,.F.,.F.,(4,3,3,3,
3,3,3,3,3,3,3,3,3,3,3,3,3,3,3,3,3,3,3,3,4),(0.,0.0710968750715858,0.115444750517673,
0.198572061274971,0.230760953099067,0.249999999995401,0.313486724547695,
0.345929835997773,0.374999999993266,0.437499999992202,0.460946919066386,
0.46874999999167,0.484374999991343,0.492187499991323,0.497657357914846,
0.499999999991302,0.577303533128383,0.638992859273415,0.70942519505511,
0.749999999995651,0.804412762321421,0.868893408436961,0.929177087121045,
0.948705164135539,1.),.UNSPECIFIED.);
#4268=B_SPLINE_CURVE_WITH_KNOTS('',3,(#219342,#219343,#219344,#219345,#219346,
#219347,#219348,#219349,#219350,#219351,#219352,#219353),.UNSPECIFIED.,
 .F.,.F.,(4,2,2,2,2,4),(-0.106763179294391,-0.105658893247619,-0.0925988069037206,
-0.0602848658942297,-0.0311551102120772,-9.98314236499986E-7),
 .UNSPECIFIED.);
#4269=B_SPLINE_CURVE_WITH_KNOTS('',3,(#219378,#219379,#219380,#219381,#219382,
#219383,#219384,#219385,#219386,#219387,#219388,#219389),.UNSPECIFIED.,
 .F.,.F.,(4,2,2,2,2,4),(-0.089198173632297,-0.0788940741778365,-0.0686570115475329,
-0.0492271349493353,-0.0122123378181607,-1.05303889787722E-6),
 .UNSPECIFIED.);
#4270=B_SPLINE_CURVE_WITH_KNOTS('',3,(#219475,#219476,#219477,#219478,#219479,
#219480,#219481,#219482,#219483,#219484),.UNSPECIFIED.,.F.,.F.,(4,2,2,2,
4),(-0.0868822066106876,-0.0690973791320956,-0.0511115620839437,-1.83032367165326E-7,
0.000320903248569921),.UNSPECIFIED.);
#4271=B_SPLINE_CURVE_WITH_KNOTS('',3,(#219504,#219505,#219506,#219507,#219508,
#219509,#219510,#219511,#219512,#219513,#219514,#219515,#219516,#219517,
#219518,#219519,#219520,#219521,#219522,#219523,#219524,#219525,#219526,
#219527,#219528,#219529,#219530,#219531,#219532,#219533,#219534,#219535,
#219536,#219537,#219538,#219539,#219540,#219541,#219542,#219543,#219544,
#219545,#219546,#219547,#219548,#219549,#219550,#219551,#219552,#219553,
#219554,#219555,#219556,#219557,#219558,#219559,#219560,#219561,#219562,
#219563,#219564,#219565,#219566,#219567,#219568,#219569,#219570,#219571,
#219572,#219573,#219574,#219575,#219576),.UNSPECIFIED.,.F.,.F.,(4,3,3,3,
3,3,3,3,3,3,3,3,3,3,3,3,3,3,3,3,3,3,3,3,4),(2.90077669107783E-6,0.00585826650033738,
0.0682049633762789,0.13062309696602,0.134130859723742,0.197592903856466,
0.205759878988135,0.250000000003085,0.286747698776039,0.358640607601444,
0.375000000004022,0.383617429761164,0.437500000004515,0.468750000004713,
0.484375000004812,0.494875062347285,0.500000000004911,0.507487221544254,
0.584721643418588,0.660735724851143,0.736480012507969,0.813072857440944,
0.89247118644455,0.978823667831054,0.999999992235368),.UNSPECIFIED.);
#4272=B_SPLINE_CURVE_WITH_KNOTS('',3,(#219662,#219663,#219664,#219665,#219666,
#219667,#219668,#219669,#219670,#219671),.UNSPECIFIED.,.F.,.F.,(4,2,2,2,
4),(-0.104480480764687,-0.103827602072811,-0.0389274674698151,-0.0194419526998863,
-9.68428081615791E-7),.UNSPECIFIED.);
#4273=B_SPLINE_CURVE_WITH_KNOTS('',3,(#219749,#219750,#219751,#219752,#219753,
#219754,#219755,#219756,#219757,#219758,#219759,#219760,#219761,#219762,
#219763,#219764,#219765,#219766,#219767,#219768,#219769,#219770,#219771,
#219772,#219773,#219774,#219775,#219776,#219777,#219778,#219779,#219780,
#219781,#219782),.UNSPECIFIED.,.F.,.F.,(4,2,2,1,1,2,2,2,2,2,2,2,2,2,1,1,
2,2,4),(0.,0.124999999998452,0.18749999999769,0.218749999997387,0.234374999997235,
0.242187499997128,0.249999999997022,0.374999999997697,0.437499999998034,
0.468749999998226,0.499999999998417,0.624999999998983,0.687499999999272,
0.71874999999947,0.734374999999569,0.742187499999691,0.74609374999965,0.749999999999608,
1.),.UNSPECIFIED.);
#4274=B_SPLINE_CURVE_WITH_KNOTS('',3,(#219804,#219805,#219806,#219807,#219808,
#219809,#219810,#219811,#219812,#219813,#219814,#219815,#219816,#219817,
#219818,#219819,#219820,#219821,#219822,#219823,#219824,#219825,#219826,
#219827,#219828,#219829,#219830,#219831,#219832,#219833,#219834),
 .UNSPECIFIED.,.F.,.F.,(4,3,3,3,3,3,3,3,3,3,4),(3.88767153813187E-13,0.0883647030517605,
0.183184034897221,0.283500796683699,0.395773629316046,0.426249277800343,
0.532811597249561,0.634767810869679,0.733062584569669,0.826338428424447,
0.852498555597215),.UNSPECIFIED.);
#4275=B_SPLINE_CURVE_WITH_KNOTS('',3,(#219860,#219861,#219862,#219863,#219864,
#219865,#219866,#219867,#219868,#219869,#219870,#219871,#219872,#219873,
#219874,#219875,#219876,#219877,#219878,#219879,#219880,#219881,#219882,
#219883,#219884,#219885,#219886,#219887,#219888,#219889,#219890),
 .UNSPECIFIED.,.F.,.F.,(4,3,3,3,3,3,3,3,3,3,4),(0.147500815235281,0.248200363012673,
0.34892356620014,0.44962528757897,0.550331321629511,0.573750407616893,0.674448545012865,
0.77517018137274,0.875870265993986,0.976574611839914,0.999999999999923),
 .UNSPECIFIED.);
#4276=B_SPLINE_CURVE_WITH_KNOTS('',3,(#219894,#219895,#219896,#219897,#219898,
#219899,#219900,#219901,#219902,#219903,#219904,#219905,#219906,#219907),
 .UNSPECIFIED.,.F.,.F.,(4,2,2,2,2,2,4),(-0.0787689559221335,-0.0690593151373254,
-0.0587402590467868,-0.0394311609239024,-0.020122591847224,-0.00975589217945855,
-1.00003832178664E-6),.UNSPECIFIED.);
#4277=B_SPLINE_CURVE_WITH_KNOTS('',3,(#219978,#219979,#219980,#219981,#219982,
#219983,#219984,#219985,#219986,#219987,#219988,#219989,#219990,#219991,
#219992,#219993,#219994,#219995,#219996,#219997,#219998,#219999,#220000,
#220001,#220002,#220003,#220004,#220005,#220006,#220007,#220008,#220009,
#220010,#220011,#220012,#220013,#220014,#220015,#220016,#220017,#220018,
#220019,#220020,#220021,#220022,#220023,#220024,#220025,#220026,#220027,
#220028,#220029,#220030,#220031,#220032,#220033,#220034,#220035,#220036,
#220037,#220038,#220039,#220040,#220041,#220042,#220043,#220044,#220045,
#220046,#220047,#220048,#220049,#220050,#220051,#220052,#220053,#220054,
#220055,#220056,#220057,#220058,#220059,#220060,#220061,#220062,#220063,
#220064,#220065,#220066,#220067,#220068,#220069,#220070,#220071,#220072,
#220073,#220074,#220075,#220076,#220077,#220078,#220079,#220080,#220081,
#220082,#220083,#220084,#220085,#220086),.UNSPECIFIED.,.F.,.F.,(4,3,3,3,
3,3,3,3,3,3,3,3,3,3,3,3,3,3,3,3,3,3,3,3,3,3,3,3,3,3,3,3,3,3,3,3,4),(0.,
0.0624999999971749,0.0937499999958231,0.109374999995221,0.117187499994923,
0.124999999994624,0.23749771203453,0.249999999989284,0.312499999986619,
0.343749999985257,0.35937499998457,0.367187499984242,0.371093749984044,
0.374999999983846,0.424494574936487,0.437499999980598,0.468749999978939,
0.484374999978093,0.4921874999777,0.496093749977352,0.498046874977397,0.499999999977441,
0.555516744227529,0.621499697769009,0.624999999978713,0.656249999979202,
0.664062499979052,0.667968749979512,0.671874999979973,0.687499999981659,
0.718749999985032,0.734374999986707,0.74218749998759,0.746093749988,0.74999999998841,
0.874999999994205,1.),.UNSPECIFIED.);
#4278=B_SPLINE_CURVE_WITH_KNOTS('',3,(#220154,#220155,#220156,#220157,#220158,
#220159,#220160,#220161,#220162,#220163,#220164,#220165,#220166,#220167,
#220168,#220169,#220170,#220171,#220172,#220173,#220174,#220175,#220176,
#220177,#220178,#220179,#220180,#220181,#220182,#220183,#220184,#220185,
#220186,#220187,#220188,#220189,#220190,#220191,#220192,#220193,#220194,
#220195,#220196),.UNSPECIFIED.,.F.,.F.,(4,3,3,3,3,3,3,3,3,3,3,3,3,3,4),
(0.,0.0913384173571397,0.190658092574187,0.203247993453522,0.299539503653986,
0.400980279049172,0.420439654121706,0.520097247937982,0.618824960131072,
0.646652681913709,0.747962355736517,0.842469331622007,0.872909929683147,
0.967711148173874,1.),.UNSPECIFIED.);
#4279=B_SPLINE_CURVE_WITH_KNOTS('',3,(#220199,#220200,#220201,#220202,#220203,
#220204,#220205,#220206,#220207,#220208,#220209,#220210,#220211,#220212,
#220213,#220214,#220215,#220216),.UNSPECIFIED.,.F.,.F.,(4,2,2,2,2,2,2,2,
4),(-0.0231602976666899,-0.0188146346220053,-0.0144103977713931,-0.00747960596590161,
-0.0038708984485765,-0.00212853704799584,-0.00127093372208037,0.,0.000332089629600518),
 .UNSPECIFIED.);
#4280=B_SPLINE_CURVE_WITH_KNOTS('',3,(#220235,#220236,#220237,#220238,#220239,
#220240,#220241,#220242,#220243,#220244,#220245,#220246),.UNSPECIFIED.,
 .F.,.F.,(4,2,2,2,2,4),(6.62335382446231E-10,0.0156929355461716,0.0326589950912917,
0.0521993684387685,0.0659352829226481,0.0787225179189259),.UNSPECIFIED.);
#4281=B_SPLINE_CURVE_WITH_KNOTS('',3,(#220256,#220257,#220258,#220259,#220260,
#220261,#220262,#220263,#220264,#220265,#220266,#220267),.UNSPECIFIED.,
 .F.,.F.,(4,2,2,2,2,4),(1.13015256336242E-10,0.0197603758936901,0.0390920551340421,
0.058495256368326,0.0690925363049408,0.0790636564272402),.UNSPECIFIED.);
#4282=B_SPLINE_CURVE_WITH_KNOTS('',3,(#220328,#220329,#220330,#220331,#220332,
#220333,#220334,#220335,#220336,#220337,#220338,#220339,#220340,#220341,
#220342,#220343,#220344,#220345,#220346,#220347,#220348,#220349,#220350,
#220351,#220352,#220353,#220354,#220355,#220356,#220357,#220358),
 .UNSPECIFIED.,.F.,.F.,(4,2,2,2,2,2,2,2,2,2,2,1,1,1,2,2,4),(0.,0.125000000000286,
0.187500000000558,0.218750000000522,0.250000000000486,0.375000000000719,
0.437500000000848,0.468750000000913,0.500000000000977,0.625000000001328,
0.687500000001539,0.718750000001631,0.734375000001623,0.742187500001638,
0.746093750001631,0.750000000001624,1.),.UNSPECIFIED.);
#4283=B_SPLINE_CURVE_WITH_KNOTS('',3,(#220378,#220379,#220380,#220381,#220382,
#220383,#220384,#220385,#220386,#220387,#220388,#220389,#220390,#220391,
#220392,#220393,#220394,#220395,#220396,#220397,#220398,#220399,#220400,
#220401,#220402,#220403,#220404,#220405,#220406,#220407,#220408),
 .UNSPECIFIED.,.F.,.F.,(4,1,1,1,1,2,2,1,1,1,1,2,2,1,1,1,2,2,2,2,4),(0.,
0.124999999978154,0.187499999967231,0.21874999996177,0.23437499995905,0.24218749995769,
0.24999999995633,0.374999999934657,0.437499999923829,0.468749999918413,
0.484374999915711,0.496093749913676,0.499999999912992,0.624999999891518,
0.687499999880772,0.718749999875399,0.749511718620081,0.749999999870006,
0.874023437435081,0.874999999935589,1.),.UNSPECIFIED.);
#4284=B_SPLINE_CURVE_WITH_KNOTS('',3,(#220410,#220411,#220412,#220413),
 .UNSPECIFIED.,.F.,.F.,(4,4),(0.,1.),.UNSPECIFIED.);
#4285=B_SPLINE_CURVE_WITH_KNOTS('',3,(#220471,#220472,#220473,#220474,#220475,
#220476,#220477,#220478,#220479,#220480,#220481,#220482),.UNSPECIFIED.,
 .F.,.F.,(4,2,2,2,2,4),(3.5586061866698E-11,0.0100498303967472,0.0207279183522921,
0.0401997217145475,0.0595699128546851,0.0792854808346291),.UNSPECIFIED.);
#4286=B_SPLINE_CURVE_WITH_KNOTS('',3,(#220524,#220525,#220526,#220527,#220528,
#220529,#220530,#220531,#220532,#220533,#220534,#220535,#220536,#220537,
#220538,#220539,#220540,#220541,#220542,#220543,#220544,#220545,#220546,
#220547,#220548,#220549,#220550,#220551,#220552,#220553,#220554,#220555),
 .UNSPECIFIED.,.F.,.F.,(4,2,2,2,2,2,2,2,2,2,2,2,2,2,2,4),(0.,0.124999999998809,
0.187499999998215,0.218749999997917,0.24999999999762,0.374999999998085,
0.437499999998317,0.49999999999855,0.624999999999028,0.687499999999398,
0.718749999999412,0.749999999999426,0.812499999999484,0.843749999999503,
0.874999999999522,1.),.UNSPECIFIED.);
#4287=B_SPLINE_CURVE_WITH_KNOTS('',3,(#220643,#220644,#220645,#220646,#220647,
#220648,#220649,#220650,#220651,#220652,#220653,#220654,#220655,#220656,
#220657,#220658,#220659,#220660,#220661,#220662,#220663,#220664,#220665,
#220666,#220667,#220668,#220669,#220670,#220671,#220672,#220673,#220674,
#220675,#220676,#220677,#220678,#220679,#220680,#220681,#220682,#220683,
#220684,#220685,#220686,#220687,#220688,#220689,#220690,#220691,#220692,
#220693,#220694,#220695,#220696,#220697,#220698,#220699,#220700,#220701,
#220702,#220703,#220704,#220705,#220706),.UNSPECIFIED.,.F.,.F.,(4,3,3,3,
3,3,3,3,3,3,3,3,3,3,3,3,3,3,3,3,3,4),(0.,0.124999999987967,0.249999999975934,
0.312499999969918,0.343749999966929,0.359374999965453,0.367187499964704,
0.371093749964384,0.374999999964064,0.437499999959802,0.468749999957683,
0.484374999956661,0.492187499956452,0.49609374995675,0.499999999957048,
0.624999999968135,0.687499999973529,0.718749999976226,0.73437499997758,
0.749999999978933,0.908248461116398,0.999999999999885),.UNSPECIFIED.);
#4288=B_SPLINE_CURVE_WITH_KNOTS('',3,(#220726,#220727,#220728,#220729,#220730,
#220731,#220732,#220733,#220734,#220735,#220736,#220737,#220738,#220739),
 .UNSPECIFIED.,.F.,.F.,(4,2,2,2,2,2,4),(-0.0787776637250875,-0.0690663028617498,
-0.0587446697367551,-0.0394408435452918,-0.0201241329494238,-0.00975638279013888,
-1.00003356178296E-6),.UNSPECIFIED.);
#4289=B_SPLINE_CURVE_WITH_KNOTS('',3,(#220873,#220874,#220875,#220876,#220877,
#220878,#220879,#220880,#220881,#220882,#220883,#220884,#220885),
 .UNSPECIFIED.,.F.,.F.,(4,2,2,1,2,2,4),(0.,0.125000000000004,0.250000000000008,
0.375000000000012,0.437499999999952,0.499999999999893,1.),.UNSPECIFIED.);
#4290=B_SPLINE_CURVE_WITH_KNOTS('',3,(#220889,#220890,#220891,#220892),
 .UNSPECIFIED.,.F.,.F.,(4,4),(0.,1.),.UNSPECIFIED.);
#4291=B_SPLINE_CURVE_WITH_KNOTS('',3,(#220895,#220896,#220897,#220898,#220899,
#220900,#220901,#220902,#220903,#220904,#220905,#220906,#220907,#220908,
#220909,#220910),.UNSPECIFIED.,.F.,.F.,(4,1,1,2,2,2,2,2,4),(0.,0.1249999999993,
0.18749999999895,0.218749999998931,0.249999999998912,0.499999999999169,
0.624999999999439,0.749999999999709,1.),.UNSPECIFIED.);
#4292=B_SPLINE_CURVE_WITH_KNOTS('',3,(#220919,#220920,#220921,#220922,#220923,
#220924,#220925,#220926,#220927,#220928),.UNSPECIFIED.,.F.,.F.,(4,2,2,2,
4),(-0.226041266183309,-0.207202556343234,-0.188363846503158,-0.16952780624062,
-0.150691765978082),.UNSPECIFIED.);
#4293=B_SPLINE_CURVE_WITH_KNOTS('',3,(#220935,#220936,#220937,#220938),
 .UNSPECIFIED.,.F.,.F.,(4,4),(0.,1.),.UNSPECIFIED.);
#4294=B_SPLINE_CURVE_WITH_KNOTS('',3,(#220942,#220943,#220944,#220945),
 .UNSPECIFIED.,.F.,.F.,(4,4),(0.,1.),.UNSPECIFIED.);
#4295=B_SPLINE_CURVE_WITH_KNOTS('',3,(#220964,#220965,#220966,#220967,#220968,
#220969,#220970,#220971,#220972,#220973,#220974,#220975,#220976,#220977,
#220978),.UNSPECIFIED.,.F.,.F.,(4,2,2,2,2,1,2,4),(0.,0.213089425988268,
0.426178851976535,0.479451208473009,0.506087386721272,0.532723564969535,
0.639268277961942,0.85235770394671),.UNSPECIFIED.);
#4296=B_SPLINE_CURVE_WITH_KNOTS('',3,(#220990,#220991,#220992,#220993,#220994,
#220995,#220996,#220997,#220998,#220999,#221000,#221001,#221002,#221003,
#221004,#221005,#221006,#221007,#221008,#221009,#221010,#221011,#221012,
#221013,#221014,#221015,#221016,#221017,#221018,#221019,#221020,#221021,
#221022,#221023,#221024,#221025,#221026,#221027,#221028,#221029),
 .UNSPECIFIED.,.F.,.F.,(4,3,3,3,3,3,3,3,3,3,3,3,3,4),(8.7330071233325E-14,
0.0827221369111521,0.1654665652313,0.248188658272168,0.330918445203071,
0.382827314190845,0.465476027853627,0.47853414273862,0.504064776406178,
0.530987779956849,0.559041018760583,0.574240971286395,0.685629153993374,
0.765654625573592),.UNSPECIFIED.);
#4297=B_SPLINE_CURVE_WITH_KNOTS('',3,(#221031,#221032,#221033,#221034),
 .UNSPECIFIED.,.F.,.F.,(4,4),(0.765654628381804,0.771976226772167),
 .UNSPECIFIED.);
#4298=B_SPLINE_CURVE_WITH_KNOTS('',3,(#221050,#221051,#221052,#221053,#221054,
#221055,#221056,#221057,#221058,#221059,#221060,#221061,#221062,#221063,
#221064,#221065,#221066,#221067,#221068,#221069,#221070,#221071,#221072,
#221073,#221074,#221075,#221076,#221077,#221078,#221079,#221080,#221081,
#221082,#221083,#221084,#221085,#221086,#221087,#221088,#221089,#221090,
#221091,#221092,#221093,#221094,#221095,#221096,#221097,#221098),
 .UNSPECIFIED.,.F.,.F.,(4,3,3,3,3,3,3,3,3,3,3,3,3,3,3,3,4),(5.84580624296472E-10,
0.0488087829161309,0.0986221603476485,0.150066227240878,0.173890144778747,
0.227851087892342,0.283130991537743,0.340400951350834,0.347780289557494,
0.40644060112677,0.468201058420112,0.521670434336242,0.608615506725422,
0.652088042920123,0.67046881913084,0.690219332982344,0.695560579114825),
 .UNSPECIFIED.);
#4299=B_SPLINE_CURVE_WITH_KNOTS('',3,(#221101,#221102,#221103,#221104,#221105,
#221106,#221107,#221108,#221109,#221110),.UNSPECIFIED.,.F.,.F.,(4,3,3,4),
(0.705985275713621,0.80649632420945,0.91200180064704,1.),.UNSPECIFIED.);
#4300=B_SPLINE_CURVE_WITH_KNOTS('',3,(#221118,#221119,#221120,#221121,#221122,
#221123,#221124,#221125,#221126,#221127,#221128,#221129,#221130,#221131,
#221132,#221133,#221134,#221135,#221136,#221137,#221138,#221139,#221140,
#221141,#221142,#221143,#221144,#221145,#221146,#221147,#221148,#221149,
#221150,#221151,#221152,#221153,#221154,#221155,#221156,#221157,#221158,
#221159,#221160,#221161,#221162,#221163,#221164,#221165,#221166),
 .UNSPECIFIED.,.F.,.F.,(4,3,3,3,3,3,3,3,3,3,3,3,3,3,3,3,4),(0.0762841726506833,
0.0840282090350737,0.0907172316338207,0.105150291449096,0.134016411079796,
0.191748650341028,0.269219866490384,0.307213128863698,0.387311509350914,
0.469750901565331,0.538142085909132,0.623889004995652,0.711589604638109,
0.802389088008708,0.895112516309918,0.990683844976675,1.),.UNSPECIFIED.);
#4301=B_SPLINE_CURVE_WITH_KNOTS('',3,(#221191,#221192,#221193,#221194,#221195,
#221196,#221197,#221198,#221199,#221200),.UNSPECIFIED.,.F.,.F.,(4,2,2,2,
4),(0.0761234582088171,0.0954054148129296,0.114687371417042,0.133502661013224,
0.152317950609406),.UNSPECIFIED.);
#4302=B_SPLINE_CURVE_WITH_KNOTS('',3,(#221202,#221203,#221204,#221205,#221206,
#221207,#221208,#221209,#221210,#221211,#221212,#221213,#221214,#221215,
#221216,#221217,#221218,#221219,#221220,#221221,#221222,#221223,#221224,
#221225,#221226,#221227,#221228,#221229,#221230,#221231,#221232,#221233,
#221234,#221235,#221236,#221237,#221238,#221239,#221240,#221241,#221242,
#221243,#221244,#221245,#221246,#221247,#221248,#221249,#221250,#221251,
#221252,#221253,#221254,#221255,#221256),.UNSPECIFIED.,.F.,.F.,(4,3,3,3,
3,3,3,3,3,3,3,3,3,3,3,3,3,3,4),(0.,0.0334846821769045,0.0963154770427155,
0.160117097958768,0.22560979941557,0.250000000003857,0.32043213052762,0.37500000000574,
0.437500000006301,0.468750000006964,0.48437500000701,0.494086781515581,
0.500000000007055,0.578795331186688,0.6616493657771,0.741577076758133,0.83787524535837,
0.943514382058211,1.),.UNSPECIFIED.);
#4303=B_SPLINE_CURVE_WITH_KNOTS('',3,(#221273,#221274,#221275,#221276),
 .UNSPECIFIED.,.F.,.F.,(4,4),(0.,0.999971121298785),.UNSPECIFIED.);
#4304=B_SPLINE_CURVE_WITH_KNOTS('',3,(#221340,#221341,#221342,#221343,#221344,
#221345,#221346,#221347,#221348,#221349,#221350,#221351,#221352,#221353,
#221354,#221355,#221356,#221357,#221358,#221359,#221360,#221361,#221362,
#221363,#221364,#221365,#221366,#221367,#221368,#221369,#221370,#221371,
#221372,#221373,#221374,#221375,#221376,#221377,#221378,#221379,#221380,
#221381,#221382,#221383,#221384,#221385,#221386,#221387,#221388,#221389,
#221390,#221391,#221392,#221393,#221394,#221395,#221396,#221397,#221398,
#221399,#221400,#221401,#221402,#221403,#221404,#221405,#221406,#221407,
#221408,#221409,#221410,#221411,#221412,#221413,#221414,#221415,#221416,
#221417,#221418,#221419,#221420,#221421,#221422,#221423,#221424,#221425,
#221426,#221427,#221428,#221429,#221430,#221431,#221432,#221433,#221434,
#221435,#221436,#221437,#221438,#221439,#221440,#221441,#221442,#221443,
#221444,#221445,#221446,#221447,#221448,#221449,#221450,#221451,#221452,
#221453,#221454,#221455,#221456,#221457,#221458,#221459,#221460,#221461,
#221462,#221463),.UNSPECIFIED.,.F.,.F.,(4,3,3,3,3,3,3,3,3,3,3,3,3,3,3,3,
3,3,3,3,3,3,3,3,3,3,3,3,3,3,3,3,3,3,3,3,3,3,3,3,3,4),(1.20937208716134E-9,
0.0282362976770993,0.0871086202019688,0.164533492665848,0.232353561423925,
0.249999999999134,0.278943979663919,0.324850665842631,0.374999999998679,
0.386381371471392,0.437499999998573,0.468749999998549,0.486084843886207,
0.494426647970016,0.499999999998525,0.536336718618878,0.59066804683062,
0.624999999998657,0.666753682920328,0.679764624861109,0.687499999998709,
0.718749999998828,0.736595516076079,0.749999999998946,0.76158411266341,
0.764363620756196,0.804714699518762,0.812499999999367,0.825210897860425,
0.835213360753077,0.843749999999566,0.859374999999617,0.869444345293147,
0.874999999999667,0.879382924899366,0.902067648989543,0.929908370645151,
0.957334586297528,0.960466216347376,0.968564973716217,0.993532174239432,
1.),.UNSPECIFIED.);
#4305=B_SPLINE_CURVE_WITH_KNOTS('',3,(#221509,#221510,#221511,#221512,#221513,
#221514,#221515,#221516,#221517,#221518,#221519,#221520,#221521,#221522,
#221523,#221524,#221525,#221526,#221527,#221528,#221529,#221530,#221531,
#221532,#221533,#221534,#221535,#221536,#221537,#221538,#221539,#221540,
#221541,#221542,#221543,#221544,#221545,#221546,#221547,#221548,#221549,
#221550,#221551,#221552,#221553,#221554,#221555,#221556,#221557,#221558,
#221559,#221560,#221561,#221562,#221563,#221564,#221565,#221566,#221567,
#221568,#221569,#221570,#221571,#221572,#221573,#221574,#221575,#221576,
#221577,#221578),.UNSPECIFIED.,.F.,.F.,(4,3,3,3,3,3,3,3,3,3,3,3,3,3,3,3,
3,3,3,3,3,3,3,4),(3.40974482523164E-13,0.130674927845576,0.217005844368333,
0.250000000002661,0.33374084454255,0.375000000003898,0.437500000004556,
0.450763119251392,0.468750000004877,0.484375000005268,0.499027303817194,
0.50000000000566,0.610488588809231,0.625000000004364,0.687500000003675,
0.695184220789503,0.718750000003436,0.734375000003358,0.75000000000328,
0.809257407078199,0.879234621993923,0.907811280812415,0.991915486695212,
1.),.UNSPECIFIED.);
#4306=B_SPLINE_CURVE_WITH_KNOTS('',3,(#221581,#221582,#221583,#221584,#221585,
#221586,#221587,#221588,#221589,#221590,#221591,#221592,#221593,#221594,
#221595,#221596,#221597,#221598,#221599,#221600,#221601,#221602,#221603,
#221604,#221605,#221606,#221607,#221608,#221609,#221610,#221611,#221612,
#221613,#221614,#221615,#221616,#221617,#221618,#221619,#221620,#221621,
#221622,#221623,#221624,#221625,#221626,#221627,#221628,#221629,#221630,
#221631,#221632,#221633,#221634,#221635),.UNSPECIFIED.,.F.,.F.,(4,3,3,3,
3,3,3,3,3,3,3,3,3,3,3,3,3,3,4),(1.83919449841602E-13,0.0572230643799147,
0.13056696302025,0.213889263169675,0.250000000001146,0.312500000001502,
0.363752401536335,0.375000000001857,0.386441560765156,0.490570544652339,
0.500000000001474,0.614735536940798,0.627605932812835,0.74217730860101,
0.756403649253332,0.876840371835777,0.903865053692447,0.934383396634374,
0.999999999999932),.UNSPECIFIED.);
#4307=B_SPLINE_CURVE_WITH_KNOTS('',3,(#221641,#221642,#221643,#221644,#221645,
#221646,#221647,#221648,#221649,#221650,#221651,#221652,#221653,#221654,
#221655,#221656,#221657,#221658,#221659,#221660,#221661,#221662,#221663,
#221664,#221665,#221666,#221667,#221668,#221669,#221670,#221671,#221672,
#221673,#221674,#221675,#221676,#221677,#221678,#221679,#221680,#221681,
#221682,#221683,#221684,#221685,#221686,#221687,#221688,#221689,#221690,
#221691,#221692,#221693,#221694,#221695,#221696,#221697,#221698,#221699,
#221700,#221701,#221702,#221703,#221704),.UNSPECIFIED.,.F.,.F.,(4,3,3,3,
3,3,3,3,3,3,3,3,3,3,3,3,3,3,3,3,3,4),(0.,0.0735083300720114,0.125000000000006,
0.173116691158263,0.221143545913359,0.250000000000012,0.323138174597382,
0.375000000000018,0.418931224472292,0.459465612236158,0.479732806118091,
0.493927144947118,0.500000000000024,0.573320052658039,0.625000000000031,
0.673277079095189,0.721332924662544,0.750000000000037,0.822004772523557,
0.894611320034349,0.966104370080084,1.),.UNSPECIFIED.);
#4308=B_SPLINE_CURVE_WITH_KNOTS('',3,(#221723,#221724,#221725,#221726,#221727,
#221728,#221729,#221730,#221731,#221732,#221733,#221734,#221735,#221736,
#221737,#221738,#221739,#221740,#221741,#221742,#221743,#221744,#221745,
#221746,#221747,#221748,#221749,#221750,#221751,#221752,#221753),
 .UNSPECIFIED.,.F.,.F.,(4,3,3,3,3,3,3,3,3,3,4),(5.19916875358251E-9,0.100951698454029,
0.201733913998681,0.302363697278164,0.402803409663628,0.5,0.605264456943973,
0.709300664395759,0.815179246085826,0.921057827775894,0.999999999999733),
 .UNSPECIFIED.);
#4309=B_SPLINE_CURVE_WITH_KNOTS('',3,(#221784,#221785,#221786,#221787,#221788,
#221789,#221790,#221791,#221792,#221793,#221794,#221795,#221796,#221797,
#221798,#221799),.UNSPECIFIED.,.F.,.F.,(4,3,3,3,3,4),(0.,0.276603956167757,
0.580957173440464,0.640619483582954,0.864532579688631,1.),.UNSPECIFIED.);
#4310=B_SPLINE_CURVE_WITH_KNOTS('',3,(#221800,#221801,#221802,#221803,#221804,
#221805,#221806,#221807,#221808,#221809,#221810,#221811,#221812,#221813,
#221814,#221815),.UNSPECIFIED.,.F.,.F.,(4,3,3,3,3,4),(0.,0.312660889155353,
0.396451926587377,0.692423512196935,0.752020033216476,1.),.UNSPECIFIED.);
#4311=B_SPLINE_CURVE_WITH_KNOTS('',3,(#221820,#221821,#221822,#221823,#221824,
#221825,#221826,#221827,#221828,#221829,#221830,#221831,#221832,#221833,
#221834,#221835,#221836,#221837,#221838,#221839,#221840,#221841,#221842,
#221843,#221844,#221845,#221846,#221847,#221848,#221849,#221850,#221851,
#221852,#221853,#221854,#221855,#221856,#221857,#221858,#221859,#221860,
#221861,#221862,#221863,#221864,#221865),.UNSPECIFIED.,.F.,.F.,(4,3,3,3,
3,3,3,3,3,3,3,3,3,3,3,4),(2.10078579544583E-8,0.114861882657484,0.2228956722079,
0.248802332183361,0.343844710743117,0.377506178052553,0.483914403412098,
0.5,0.500006306102555,0.606404220777983,0.622507587426484,0.717536335235901,
0.751211787980912,0.859285745725047,0.885148339723159,1.),.UNSPECIFIED.);
#4312=B_SPLINE_CURVE_WITH_KNOTS('',3,(#222090,#222091,#222092,#222093,#222094,
#222095,#222096,#222097,#222098,#222099),.UNSPECIFIED.,.F.,.F.,(4,2,2,2,
4),(0.,0.25,0.5,0.75,1.),.UNSPECIFIED.);
#4313=B_SPLINE_CURVE_WITH_KNOTS('',3,(#222103,#222104,#222105,#222106,#222107,
#222108,#222109,#222110,#222111,#222112,#222113,#222114,#222115),
 .UNSPECIFIED.,.F.,.F.,(4,3,3,3,4),(0.,0.251633882915468,0.503300899177541,
0.755700747792941,0.999999735573842),.UNSPECIFIED.);
#4314=B_SPLINE_CURVE_WITH_KNOTS('',3,(#222117,#222118,#222119,#222120,#222121,
#222122,#222123,#222124,#222125,#222126,#222127,#222128,#222129,#222130,
#222131,#222132,#222133,#222134,#222135,#222136,#222137,#222138,#222139,
#222140,#222141,#222142,#222143,#222144,#222145,#222146,#222147,#222148,
#222149,#222150,#222151,#222152,#222153,#222154,#222155,#222156,#222157,
#222158,#222159,#222160,#222161,#222162,#222163,#222164,#222165,#222166,
#222167,#222168,#222169,#222170,#222171),.UNSPECIFIED.,.F.,.F.,(4,3,3,3,
3,3,3,3,3,3,3,3,3,3,3,3,3,3,4),(4.27572683796883E-14,0.0758300905361468,
0.149746237628712,0.220914676774223,0.25,0.317440666444636,0.383254395289003,
0.446676021018999,0.5,0.5625,0.621241050826442,0.678841258441171,0.734933102741478,
0.75,0.804509502318843,0.857396568118592,0.909407549872541,0.960118329366851,
1.),.UNSPECIFIED.);
#4315=B_SPLINE_CURVE_WITH_KNOTS('',3,(#222177,#222178,#222179,#222180,#222181,
#222182,#222183,#222184,#222185,#222186,#222187,#222188,#222189,#222190),
 .UNSPECIFIED.,.F.,.F.,(4,2,2,2,2,2,4),(-0.0403752690702613,-0.0297240054653831,
-0.0202236837052173,-0.0157522898652223,-0.0124629937420503,-0.00808797121096606,
-3.09806570364357E-6),.UNSPECIFIED.);
#4316=B_SPLINE_CURVE_WITH_KNOTS('',3,(#222191,#222192,#222193,#222194,#222195,
#222196),.UNSPECIFIED.,.F.,.F.,(4,2,4),(-0.0362936176695241,-0.0181919517925857,
-1.53545233161963E-6),.UNSPECIFIED.);
#4317=B_SPLINE_CURVE_WITH_KNOTS('',3,(#222349,#222350,#222351,#222352,#222353,
#222354,#222355,#222356,#222357,#222358,#222359,#222360,#222361),
 .UNSPECIFIED.,.F.,.F.,(4,3,3,3,4),(0.,0.291894608005852,0.754537712518206,
0.918598742495811,1.),.UNSPECIFIED.);
#4318=B_SPLINE_CURVE_WITH_KNOTS('',3,(#222362,#222363,#222364,#222365,#222366,
#222367,#222368,#222369,#222370,#222371,#222372,#222373,#222374,#222375,
#222376,#222377),.UNSPECIFIED.,.F.,.F.,(4,3,3,3,3,4),(0.,0.284274594768051,
0.401538481006529,0.665708960256052,0.806951762667784,1.),.UNSPECIFIED.);
#4319=B_SPLINE_CURVE_WITH_KNOTS('',3,(#222378,#222379,#222380,#222381,#222382,
#222383,#222384,#222385,#222386,#222387),.UNSPECIFIED.,.F.,.F.,(4,3,3,4),
(1.22947203376677E-10,0.489657055953121,0.964298006074102,0.999998880118011),
 .UNSPECIFIED.);
#4320=B_SPLINE_CURVE_WITH_KNOTS('',3,(#222389,#222390,#222391,#222392,#222393,
#222394,#222395,#222396,#222397,#222398),.UNSPECIFIED.,.F.,.F.,(4,1,1,1,
1,1,1,4),(0.,0.0128546792429506,0.183758047808351,0.374731541484904,0.577461253301512,
0.781941556630967,0.983336039931108,0.999999992135463),.UNSPECIFIED.);
#4321=B_SPLINE_CURVE_WITH_KNOTS('',3,(#222399,#222400,#222401,#222402,#222403,
#222404,#222405,#222406,#222407,#222408,#222409,#222410,#222411,#222412,
#222413,#222414),.UNSPECIFIED.,.F.,.F.,(4,3,3,3,3,4),(0.,0.0539493786167095,
0.368852436401818,0.684062490658866,0.887866859016296,0.999999946300795),
 .UNSPECIFIED.);
#4322=B_SPLINE_CURVE_WITH_KNOTS('',3,(#222446,#222447,#222448,#222449,#222450,
#222451,#222452),.UNSPECIFIED.,.F.,.F.,(4,3,4),(8.51880447021455E-8,0.581120521206459,
1.),.UNSPECIFIED.);
#4323=B_SPLINE_CURVE_WITH_KNOTS('',3,(#222494,#222495,#222496,#222497,#222498,
#222499,#222500,#222501,#222502,#222503,#222504,#222505,#222506,#222507,
#222508,#222509),.UNSPECIFIED.,.F.,.F.,(4,3,3,3,3,4),(3.43549455188428E-13,
0.253765633285993,0.501128790593049,0.750564395296524,0.985220451037641,
1.),.UNSPECIFIED.);
#4324=B_SPLINE_CURVE_WITH_KNOTS('',3,(#222575,#222576,#222577,#222578,#222579,
#222580,#222581,#222582,#222583,#222584,#222585,#222586,#222587,#222588,
#222589,#222590),.UNSPECIFIED.,.F.,.F.,(4,3,3,3,3,4),(0.,0.130354411841432,
0.395166039092376,0.683758412079586,0.951895722952629,0.999999999987614),
 .UNSPECIFIED.);
#4325=B_SPLINE_CURVE_WITH_KNOTS('',3,(#222659,#222660,#222661,#222662,#222663,
#222664,#222665,#222666,#222667,#222668,#222669,#222670,#222671,#222672,
#222673,#222674,#222675,#222676,#222677,#222678,#222679,#222680,#222681,
#222682,#222683,#222684,#222685,#222686,#222687,#222688,#222689,#222690,
#222691,#222692,#222693,#222694,#222695,#222696,#222697,#222698,#222699,
#222700,#222701,#222702,#222703,#222704,#222705,#222706,#222707,#222708,
#222709,#222710,#222711,#222712,#222713),.UNSPECIFIED.,.F.,.F.,(4,3,3,3,
3,3,3,3,3,3,3,3,3,3,3,3,3,3,4),(2.57670033927112E-8,0.122722944163857,0.226458869275503,
0.263276227570199,0.354859135423445,0.382553671888139,0.452827212242676,
0.478192089860144,0.490146892106653,0.500917156581014,0.502101694353161,
0.526011298846245,0.573830507832412,0.64117647951362,0.669468925804578,
0.677412086860612,0.717288134790695,0.747920769450223,0.765107343775746),
 .UNSPECIFIED.);
#4326=B_SPLINE_CURVE_WITH_KNOTS('',3,(#222715,#222716,#222717,#222718,#222719,
#222720,#222721,#222722,#222723,#222724),.UNSPECIFIED.,.F.,.F.,(4,3,3,4),
(0.765107343776812,0.86505224802158,0.968854994276106,0.999999999999971),
 .UNSPECIFIED.);
#4327=B_SPLINE_CURVE_WITH_KNOTS('',3,(#222726,#222727,#222728,#222729,#222730,
#222731,#222732,#222733,#222734,#222735,#222736,#222737,#222738,#222739,
#222740,#222741,#222742,#222743,#222744),.UNSPECIFIED.,.F.,.F.,(4,3,3,3,
3,3,4),(5.33804620187625E-8,0.0809607013572485,0.107638623092719,0.200079226063977,
0.2302870942172,0.329414454999016,0.36157881674868),.UNSPECIFIED.);
#4328=B_SPLINE_CURVE_WITH_KNOTS('',3,(#222745,#222746,#222747,#222748,#222749,
#222750,#222751,#222752,#222753,#222754,#222755,#222756,#222757,#222758,
#222759,#222760,#222761,#222762,#222763,#222764,#222765,#222766,#222767,
#222768,#222769,#222770,#222771,#222772),.UNSPECIFIED.,.F.,.F.,(4,3,3,3,
3,3,3,3,3,4),(0.36157881674868,0.370380488977642,0.475195264549184,0.5,
0.536549778066162,0.718944464008944,0.738475425197881,0.924806418449235,
0.968900751949138,1.),.UNSPECIFIED.);
#4329=B_SPLINE_CURVE_WITH_KNOTS('',3,(#222843,#222844,#222845,#222846,#222847,
#222848,#222849,#222850,#222851,#222852,#222853,#222854,#222855,#222856,
#222857,#222858,#222859,#222860,#222861,#222862,#222863,#222864),
 .UNSPECIFIED.,.F.,.F.,(4,2,2,2,2,2,2,2,2,2,4),(2.07977352428697E-7,0.249999999999762,
0.374999999999642,0.437499999999561,0.468749999999705,0.49999999999985,
0.625000000000203,0.687500000000358,0.718750000000436,0.750000000000513,
1.),.UNSPECIFIED.);
#4330=B_SPLINE_CURVE_WITH_KNOTS('',3,(#222865,#222866,#222867,#222868,#222869,
#222870,#222871,#222872,#222873,#222874,#222875,#222876,#222877,#222878,
#222879,#222880,#222881,#222882,#222883,#222884,#222885,#222886),
 .UNSPECIFIED.,.F.,.F.,(4,2,2,2,2,2,2,2,2,2,4),(0.,0.125000000001396,0.18750000000209,
0.218750000002515,0.23437500000271,0.242187500002823,0.250000000002935,
0.37500000000265,0.437500000002482,0.500000000002314,1.),.UNSPECIFIED.);
#4331=B_SPLINE_CURVE_WITH_KNOTS('',3,(#222890,#222891,#222892,#222893,#222894,
#222895,#222896,#222897,#222898,#222899,#222900,#222901,#222902,#222903,
#222904,#222905,#222906,#222907,#222908,#222909,#222910,#222911,#222912,
#222913,#222914,#222915,#222916,#222917,#222918,#222919,#222920,#222921,
#222922,#222923,#222924,#222925,#222926,#222927,#222928,#222929,#222930,
#222931,#222932,#222933,#222934,#222935,#222936,#222937,#222938),
 .UNSPECIFIED.,.F.,.F.,(4,3,3,3,3,3,3,3,3,3,3,3,3,3,3,3,4),(2.56750352468013E-8,
0.0814570247920487,0.160966987385399,0.238245791287334,0.25,0.324993382609703,
0.398945059942072,0.471846698969443,0.5,0.572140249438086,0.644090742990801,
0.716235567249732,0.75,0.823140985761153,0.896943437102925,0.972177011147063,
0.999999999260564),.UNSPECIFIED.);
#4332=B_SPLINE_CURVE_WITH_KNOTS('',3,(#223001,#223002,#223003,#223004),
 .UNSPECIFIED.,.F.,.F.,(4,4),(0.,1.),.UNSPECIFIED.);
#4333=B_SPLINE_CURVE_WITH_KNOTS('',3,(#223018,#223019,#223020,#223021,#223022,
#223023,#223024,#223025,#223026,#223027,#223028,#223029,#223030,#223031,
#223032,#223033,#223034,#223035,#223036,#223037,#223038,#223039),
 .UNSPECIFIED.,.F.,.F.,(4,3,3,3,3,3,3,4),(0.,0.249999999999954,0.374999999999962,
0.437499999999963,0.499999999999964,0.624999999999961,0.749999999999958,
1.),.UNSPECIFIED.);
#4334=B_SPLINE_CURVE_WITH_KNOTS('',3,(#223087,#223088,#223089,#223090,#223091,
#223092,#223093,#223094,#223095,#223096,#223097,#223098,#223099),
 .UNSPECIFIED.,.F.,.F.,(4,3,3,3,4),(5.07781518875868E-8,0.315937380531732,
0.631147261667976,0.94605007084393,1.),.UNSPECIFIED.);
#4335=B_SPLINE_CURVE_WITH_KNOTS('',3,(#223168,#223169,#223170,#223171,#223172,
#223173,#223174,#223175,#223176,#223177,#223178,#223179,#223180,#223181,
#223182,#223183,#223184,#223185,#223186,#223187,#223188,#223189,#223190,
#223191,#223192,#223193,#223194,#223195,#223196,#223197,#223198,#223199,
#223200,#223201,#223202,#223203,#223204,#223205,#223206,#223207,#223208,
#223209,#223210,#223211,#223212,#223213,#223214,#223215,#223216,#223217,
#223218,#223219),.UNSPECIFIED.,.F.,.F.,(4,3,3,3,3,3,3,3,3,3,3,3,3,3,3,3,
3,4),(0.,0.0831239238363543,0.167337777036138,0.250000000000455,0.32475879896875,
0.375000000000683,0.42010772026062,0.460053860130765,0.480466333671963,
0.494773889480863,0.50000000000091,0.584297167427823,0.669578902483012,
0.750000000000455,0.823877163988599,0.898325254674224,0.971529017696543,
1.),.UNSPECIFIED.);
#4336=B_SPLINE_CURVE_WITH_KNOTS('',3,(#223227,#223228,#223229,#223230,#223231,
#223232,#223233,#223234,#223235,#223236,#223237,#223238,#223239,#223240,
#223241,#223242,#223243,#223244,#223245,#223246,#223247,#223248,#223249,
#223250,#223251,#223252,#223253,#223254,#223255,#223256,#223257),
 .UNSPECIFIED.,.F.,.F.,(4,3,3,3,3,3,3,3,3,3,4),(8.55112259943858E-10,0.0605150214203069,
0.122853042770637,0.187835902333738,0.205582628603113,0.224715106247421,
0.242087647998238,0.256978285753807,0.308373942904501,0.380294809303889,
0.411165257205891),.UNSPECIFIED.);
#4337=B_SPLINE_CURVE_WITH_KNOTS('',3,(#223259,#223260,#223261,#223262,#223263,
#223264,#223265,#223266,#223267,#223268,#223269,#223270,#223271,#223272,
#223273,#223274,#223275,#223276,#223277,#223278,#223279,#223280,#223281,
#223282,#223283,#223284,#223285,#223286,#223287,#223288,#223289),
 .UNSPECIFIED.,.F.,.F.,(4,3,3,3,3,3,3,3,3,3,4),(0.411165257205891,0.484769600055013,
0.510752846022791,0.535056288900402,0.558373942904135,0.631978285753446,
0.705582628602757,0.781044140784922,0.858507987227924,0.938315951265966,
1.),.UNSPECIFIED.);
#4338=B_SPLINE_CURVE_WITH_KNOTS('',3,(#223291,#223292,#223293,#223294,#223295,
#223296,#223297,#223298,#223299,#223300,#223301,#223302,#223303,#223304,
#223305,#223306,#223307,#223308),.UNSPECIFIED.,.F.,.F.,(4,2,2,2,2,2,2,2,
4),(-0.0805853235391624,-0.0805417775723666,-0.0763296533364956,-0.0665240624321574,
-0.0431502128943215,-0.0197763633564499,-0.00997077245209657,-0.00575864821621371,
-0.00531932559444758),.UNSPECIFIED.);
#4339=B_SPLINE_CURVE_WITH_KNOTS('',3,(#223309,#223310,#223311,#223312,#223313,
#223314,#223315,#223316,#223317,#223318,#223319,#223320,#223321,#223322,
#223323,#223324,#223325,#223326,#223327,#223328,#223329,#223330,#223331,
#223332,#223333,#223334,#223335,#223336,#223337,#223338,#223339,#223340,
#223341,#223342,#223343,#223344,#223345,#223346,#223347,#223348,#223349,
#223350,#223351,#223352,#223353,#223354,#223355,#223356,#223357,#223358,
#223359,#223360,#223361,#223362,#223363,#223364,#223365,#223366,#223367,
#223368,#223369,#223370,#223371,#223372,#223373,#223374,#223375,#223376,
#223377,#223378,#223379,#223380,#223381,#223382,#223383,#223384),
 .UNSPECIFIED.,.F.,.F.,(4,3,3,3,3,3,3,3,3,3,3,3,3,3,3,3,3,3,3,3,3,3,3,3,
3,4),(0.,0.0788486283232502,0.155873709307495,0.229780991972772,0.249999999998147,
0.322738907203548,0.374999999997227,0.437499999996437,0.468749999996042,
0.484374999995832,0.493711657730165,0.499999999995621,0.569680746306017,
0.624999999998007,0.68749999999922,0.718749999999602,0.734374999999585,
0.742187499999794,0.747470612477793,0.750000000000003,0.799847106267625,
0.849885329700719,0.897605830997782,0.944109741698383,0.988731584258573,
1.),.UNSPECIFIED.);
#4340=B_SPLINE_CURVE_WITH_KNOTS('',3,(#223387,#223388,#223389,#223390,#223391,
#223392,#223393,#223394,#223395,#223396,#223397,#223398,#223399,#223400,
#223401,#223402,#223403,#223404,#223405,#223406,#223407,#223408,#223409,
#223410,#223411,#223412,#223413,#223414,#223415,#223416,#223417,#223418,
#223419,#223420,#223421,#223422,#223423,#223424,#223425,#223426,#223427,
#223428,#223429,#223430,#223431,#223432,#223433,#223434,#223435,#223436,
#223437,#223438,#223439,#223440,#223441,#223442,#223443,#223444),
 .UNSPECIFIED.,.F.,.F.,(4,3,3,3,3,3,3,3,3,3,3,3,3,3,3,3,3,3,3,4),(0.,0.0984115222732995,
0.194722988475115,0.250000000000533,0.34372888144119,0.375000000000821,
0.437500000000689,0.468750000000675,0.484375000000652,0.493456630648633,
0.50000000000063,0.573881129595561,0.645511531463436,0.713919279558847,
0.750000000000315,0.814029455813175,0.876321974224908,0.938160987112454,
0.996818000459198,1.),.UNSPECIFIED.);
#4341=B_SPLINE_CURVE_WITH_KNOTS('',3,(#223451,#223452,#223453,#223454,#223455,
#223456,#223457,#223458,#223459,#223460,#223461,#223462,#223463,#223464,
#223465,#223466,#223467,#223468,#223469,#223470,#223471,#223472,#223473,
#223474,#223475,#223476,#223477,#223478,#223479,#223480,#223481,#223482,
#223483,#223484,#223485,#223486,#223487,#223488,#223489,#223490,#223491,
#223492,#223493,#223494,#223495,#223496,#223497,#223498,#223499),
 .UNSPECIFIED.,.F.,.F.,(4,3,3,3,3,3,3,3,3,3,3,3,3,3,3,3,4),(0.0921069545469828,
0.19852936575267,0.300673110645347,0.319080215910237,0.361666047452511,
0.404042658049868,0.447270685558093,0.491694863847982,0.539664652577265,
0.546053477273491,0.622782792190042,0.697904765413394,0.773026738636746,
0.841546790157885,0.90846007844871,0.973243694027498,1.),.UNSPECIFIED.);
#4342=B_SPLINE_CURVE_WITH_KNOTS('',3,(#223521,#223522,#223523,#223524,#223525,
#223526),.UNSPECIFIED.,.F.,.F.,(4,2,4),(-0.466786894500853,-0.37101846656803,
-0.31088500200735),.UNSPECIFIED.);
#4343=B_SPLINE_CURVE_WITH_KNOTS('',3,(#223527,#223528,#223529,#223530,#223531,
#223532,#223533,#223534,#223535,#223536,#223537,#223538),.UNSPECIFIED.,
 .F.,.F.,(4,2,2,2,2,4),(-0.016272229618644,-0.0159419226266419,-0.0131024417333048,
-0.0113917633967131,-0.00968130671246052,-0.00921759892809947),
 .UNSPECIFIED.);
#4344=B_SPLINE_CURVE_WITH_KNOTS('',3,(#223542,#223543,#223544,#223545),
 .UNSPECIFIED.,.F.,.F.,(4,4),(0.,1.),.UNSPECIFIED.);
#4345=B_SPLINE_CURVE_WITH_KNOTS('',3,(#223611,#223612,#223613,#223614,#223615,
#223616,#223617,#223618,#223619,#223620,#223621,#223622,#223623,#223624,
#223625,#223626,#223627,#223628,#223629,#223630,#223631,#223632,#223633,
#223634,#223635,#223636,#223637,#223638,#223639,#223640,#223641,#223642,
#223643,#223644,#223645,#223646,#223647),.UNSPECIFIED.,.F.,.F.,(4,3,3,3,
3,3,3,3,3,3,3,3,4),(0.116456377102724,0.208843098714897,0.297490952045511,
0.384210661170067,0.471219424860714,0.553811546370815,0.558228188551362,
0.638391831472276,0.716808835518099,0.792768933778448,0.867397462995799,
0.940050066289158,0.999999999999858),.UNSPECIFIED.);
#4346=B_SPLINE_CURVE_WITH_KNOTS('',3,(#223692,#223693,#223694,#223695,#223696,
#223697,#223698,#223699,#223700,#223701,#223702,#223703,#223704),
 .UNSPECIFIED.,.F.,.F.,(4,3,3,3,4),(0.,0.251068810557763,0.503639003932927,
0.759889647139231,0.999999999999959),.UNSPECIFIED.);
#4347=B_SPLINE_CURVE_WITH_KNOTS('',3,(#223709,#223710,#223711,#223712,#223713,
#223714,#223715,#223716,#223717,#223718,#223719,#223720,#223721,#223722,
#223723,#223724,#223725,#223726,#223727,#223728),.UNSPECIFIED.,.F.,.F.,
(4,1,1,1,2,2,2,1,1,1,2,2,4),(0.000640287666371881,0.124999999997977,0.18749999999753,
0.218749999997354,0.234374999997934,0.249999999998514,0.375000000004016,
0.437500000006747,0.468750000008113,0.484375000008361,0.492187500008502,
0.500000000008644,1.),.UNSPECIFIED.);
#4348=B_SPLINE_CURVE_WITH_KNOTS('',3,(#223730,#223731,#223732,#223733,#223734,
#223735),.UNSPECIFIED.,.F.,.F.,(4,2,4),(0.385316666126715,0.388869996887035,
0.399779293956893),.UNSPECIFIED.);
#4349=B_SPLINE_CURVE_WITH_KNOTS('',3,(#223739,#223740,#223741,#223742,#223743,
#223744,#223745,#223746,#223747,#223748,#223749,#223750,#223751),
 .UNSPECIFIED.,.F.,.F.,(4,2,2,2,3,4),(-0.0741209122696058,-0.0555454886522309,
-0.0369700650348561,-0.0184850325199394,-5.02275998570667E-12,0.000537388162298871),
 .UNSPECIFIED.);
#4350=B_SPLINE_CURVE_WITH_KNOTS('',3,(#223752,#223753,#223754,#223755),
 .UNSPECIFIED.,.F.,.F.,(4,4),(0.,0.999875515987607),.UNSPECIFIED.);
#4351=B_SPLINE_CURVE_WITH_KNOTS('',3,(#223966,#223967,#223968,#223969,#223970,
#223971,#223972,#223973,#223974,#223975,#223976,#223977,#223978,#223979,
#223980,#223981,#223982,#223983,#223984,#223985,#223986,#223987,#223988,
#223989,#223990,#223991,#223992,#223993,#223994,#223995,#223996,#223997,
#223998,#223999,#224000,#224001,#224002,#224003,#224004,#224005,#224006,
#224007,#224008,#224009,#224010,#224011,#224012,#224013,#224014),
 .UNSPECIFIED.,.F.,.F.,(4,3,3,3,3,3,3,3,3,3,3,3,3,3,3,3,4),(4.33756724620113E-9,
0.094765931630035,0.189531858922503,0.249999999994876,0.352436695602182,
0.374999999992313,0.437499999991717,0.468749999992051,0.487171042331951,
0.499999999992385,0.581296981377079,0.667880319327984,0.690746304356035,
0.783977558644872,0.885393968183237,0.948176791774611,1.),.UNSPECIFIED.);
#4352=B_SPLINE_CURVE_WITH_KNOTS('',3,(#224020,#224021,#224022,#224023,#224024,
#224025),.UNSPECIFIED.,.F.,.F.,(4,2,4),(0.,0.5,1.),.UNSPECIFIED.);
#4353=B_SPLINE_CURVE_WITH_KNOTS('',3,(#224031,#224032,#224033,#224034,#224035,
#224036),.UNSPECIFIED.,.F.,.F.,(4,2,4),(-0.358050234905759,-0.3447580787851,
-0.342214500463089),.UNSPECIFIED.);
#4354=B_SPLINE_CURVE_WITH_KNOTS('',3,(#224038,#224039,#224040,#224041),
 .UNSPECIFIED.,.F.,.F.,(4,4),(-0.16086173554113,-0.154843553622645),
 .UNSPECIFIED.);
#4355=B_SPLINE_CURVE_WITH_KNOTS('',3,(#224043,#224044,#224045,#224046,#224047,
#224048,#224049,#224050,#224051,#224052,#224053,#224054,#224055,#224056,
#224057,#224058,#224059,#224060,#224061,#224062,#224063,#224064,#224065,
#224066,#224067,#224068,#224069,#224070,#224071,#224072,#224073,#224074,
#224075,#224076,#224077,#224078,#224079,#224080,#224081,#224082,#224083,
#224084,#224085,#224086,#224087,#224088,#224089,#224090,#224091,#224092,
#224093,#224094,#224095,#224096,#224097,#224098,#224099,#224100,#224101,
#224102,#224103,#224104,#224105,#224106),.UNSPECIFIED.,.F.,.F.,(4,3,3,3,
3,3,3,3,3,3,3,3,3,3,3,3,3,3,3,3,3,4),(2.00660878828482E-8,0.0233196679899406,
0.0462963298483987,0.069032462284148,0.0912421668221751,0.10867306624254,
0.11299353896651,0.115465132882753,0.122257199522967,0.1358413328034,0.163009599364084,
0.217346132485437,0.242608343910744,0.267135886875309,0.27168266560679,
0.326019198728143,0.423045309785639,0.434692264971064,0.54441152919897,
0.655079776441478,0.768070141979664,0.869384529942839),.UNSPECIFIED.);
#4356=B_SPLINE_CURVE_WITH_KNOTS('',3,(#224110,#224111,#224112,#224113,#224114,
#224115,#224116,#224117,#224118,#224119,#224120,#224121,#224122),
 .UNSPECIFIED.,.F.,.F.,(4,3,2,2,2,4),(-0.000513690982557357,8.99183266907244E-12,
0.0184444838264573,0.0368889676439227,0.0555655285943334,0.0742420895447441),
 .UNSPECIFIED.);
#4357=B_SPLINE_CURVE_WITH_KNOTS('',3,(#224123,#224124,#224125,#224126),
 .UNSPECIFIED.,.F.,.F.,(4,4),(8.59966772463113E-6,1.),.UNSPECIFIED.);
#4358=B_SPLINE_CURVE_WITH_KNOTS('',3,(#224129,#224130,#224131,#224132,#224133,
#224134,#224135,#224136,#224137,#224138,#224139,#224140,#224141,#224142,
#224143,#224144,#224145,#224146,#224147,#224148,#224149,#224150,#224151,
#224152,#224153,#224154,#224155,#224156,#224157,#224158,#224159),
 .UNSPECIFIED.,.F.,.F.,(4,3,3,3,3,3,3,3,3,3,4),(1.76976271943209E-5,0.125013273220396,
0.245745387157333,0.365550479274224,0.4844488632877,0.5,0.61089094346336,
0.721567308947891,0.83216373599803,0.942984774440081,0.999999998152514),
 .UNSPECIFIED.);
#4359=B_SPLINE_CURVE_WITH_KNOTS('',3,(#224161,#224162,#224163,#224164,#224165,
#224166),.UNSPECIFIED.,.F.,.F.,(4,2,4),(-0.0813757997073256,-0.0587814095690028,
0.),.UNSPECIFIED.);
#4360=B_SPLINE_CURVE_WITH_KNOTS('',3,(#224171,#224172,#224173,#224174,#224175,
#224176,#224177,#224178,#224179,#224180,#224181,#224182,#224183,#224184,
#224185,#224186,#224187,#224188,#224189,#224190,#224191,#224192,#224193,
#224194,#224195,#224196,#224197,#224198,#224199,#224200,#224201,#224202,
#224203,#224204,#224205,#224206,#224207,#224208,#224209,#224210,#224211,
#224212,#224213,#224214,#224215,#224216,#224217,#224218,#224219,#224220,
#224221,#224222,#224223,#224224,#224225,#224226,#224227,#224228,#224229,
#224230,#224231,#224232,#224233,#224234,#224235,#224236,#224237,#224238,
#224239,#224240),.UNSPECIFIED.,.F.,.F.,(4,3,3,3,3,3,3,3,3,3,3,3,3,3,3,3,
3,3,3,3,3,3,3,4),(8.77053576107328E-9,0.0943164355678986,0.185391215866252,
0.250000000001984,0.327329963972301,0.375000000003035,0.437500000003546,
0.468750000003841,0.484439655694798,0.500000000004136,0.564215249665014,
0.625000000005184,0.687500000005656,0.718750000005939,0.734375000006092,
0.742187500006223,0.747355494378514,0.750000000006354,0.798182971697371,
0.848637228773028,0.896129762089897,0.942133189138715,0.986120035601574,
1.),.UNSPECIFIED.);
#4361=B_SPLINE_CURVE_WITH_KNOTS('',3,(#224270,#224271,#224272,#224273),
 .UNSPECIFIED.,.F.,.F.,(4,4),(0.,0.0435394834036494),.UNSPECIFIED.);
#4362=B_SPLINE_CURVE_WITH_KNOTS('',3,(#224275,#224276,#224277,#224278,#224279,
#224280,#224281,#224282,#224283,#224284,#224285,#224286,#224287,#224288,
#224289,#224290,#224291,#224292,#224293),.UNSPECIFIED.,.F.,.F.,(4,3,3,3,
3,3,4),(7.70540391504861E-7,0.167923680387615,0.340504423805097,0.52102333552365,
0.706349920673994,0.899700799881127,0.999999999724212),.UNSPECIFIED.);
#4363=B_SPLINE_CURVE_WITH_KNOTS('',3,(#224295,#224296,#224297,#224298,#224299,
#224300,#224301,#224302,#224303,#224304,#224305,#224306,#224307,#224308,
#224309,#224310,#224311,#224312,#224313,#224314,#224315,#224316,#224317,
#224318,#224319,#224320,#224321,#224322,#224323,#224324,#224325),
 .UNSPECIFIED.,.F.,.F.,(4,3,3,3,3,3,3,3,3,3,4),(3.53425914154005E-13,0.152366154508369,
0.250000000001441,0.44166660032115,0.500000000002882,0.625000000001994,
0.687500000001549,0.750000000001105,0.849766104957507,0.949259110563891,
0.999999998339438),.UNSPECIFIED.);
#4364=B_SPLINE_CURVE_WITH_KNOTS('',3,(#224353,#224354,#224355,#224356,#224357,
#224358,#224359,#224360,#224361,#224362,#224363,#224364,#224365,#224366,
#224367,#224368),.UNSPECIFIED.,.F.,.F.,(4,3,3,3,3,4),(0.,0.209287391117705,
0.318024324455321,0.567381338112392,0.794030566805932,1.),.UNSPECIFIED.);
#4365=B_SPLINE_CURVE_WITH_KNOTS('',3,(#224374,#224375,#224376,#224377),
 .UNSPECIFIED.,.F.,.F.,(4,4),(0.,1.),.UNSPECIFIED.);
#4366=B_SPLINE_CURVE_WITH_KNOTS('',3,(#224381,#224382,#224383,#224384,#224385,
#224386,#224387,#224388,#224389,#224390,#224391,#224392,#224393,#224394,
#224395,#224396,#224397,#224398,#224399),.UNSPECIFIED.,.F.,.F.,(4,3,3,3,
3,3,4),(0.847771431382775,0.85403088762391,0.85728571438541,0.866800000093048,
0.885828571508307,0.923885714338875,1.),.UNSPECIFIED.);
#4367=B_SPLINE_CURVE_WITH_KNOTS('',3,(#224401,#224402,#224403,#224404,#224405,
#224406,#224407,#224408,#224409,#224410,#224411,#224412,#224413,#224414,
#224415,#224416,#224417,#224418,#224419,#224420,#224421,#224422,#224423,
#224424,#224425,#224426,#224427,#224428,#224429,#224430,#224431,#224432,
#224433,#224434,#224435,#224436,#224437,#224438,#224439,#224440,#224441,
#224442,#224443,#224444,#224445,#224446,#224447,#224448,#224449),
 .UNSPECIFIED.,.F.,.F.,(4,3,3,3,3,3,3,3,3,3,3,3,3,3,3,3,4),(0.,0.0457621330655932,
0.0932433003143189,0.141762638563909,0.191947766237846,0.211942857169443,
0.265066944882789,0.31959256737084,0.376628585976957,0.423885714338886,
0.485053461946384,0.547999870585953,0.613438541750611,0.635828571508329,
0.703875027118826,0.775823227898264,0.847771428677701),.UNSPECIFIED.);
#4368=B_SPLINE_CURVE_WITH_KNOTS('',3,(#224483,#224484,#224485,#224486,#224487,
#224488,#224489,#224490,#224491,#224492,#224493,#224494,#224495),
 .UNSPECIFIED.,.F.,.F.,(4,3,3,3,4),(0.,0.0308044840853895,0.589988811571133,
0.682650619468647,0.999999999965123),.UNSPECIFIED.);
#4369=B_SPLINE_CURVE_WITH_KNOTS('',3,(#224510,#224511,#224512,#224513,#224514,
#224515),.UNSPECIFIED.,.F.,.F.,(4,2,4),(-0.539538996239298,-0.52743198646096,
-0.51820410665005),.UNSPECIFIED.);
#4370=B_SPLINE_CURVE_WITH_KNOTS('',3,(#224516,#224517,#224518,#224519,#224520,
#224521),.UNSPECIFIED.,.F.,.F.,(4,2,4),(-0.113099880274819,-0.0614915418625758,
-0.00013467852073712),.UNSPECIFIED.);
#4371=B_SPLINE_CURVE_WITH_KNOTS('',3,(#224549,#224550,#224551,#224552,#224553,
#224554),.UNSPECIFIED.,.F.,.F.,(4,2,4),(0.,0.0586701233322805,0.117041359427558),
 .UNSPECIFIED.);
#4372=B_SPLINE_CURVE_WITH_KNOTS('',3,(#224558,#224559,#224560,#224561,#224562,
#224563,#224564,#224565,#224566,#224567,#224568,#224569,#224570,#224571,
#224572,#224573,#224574,#224575,#224576,#224577,#224578,#224579,#224580,
#224581,#224582),.UNSPECIFIED.,.F.,.F.,(4,3,3,3,3,3,3,3,4),(0.,0.171310258217411,
0.27569912796397,0.445791741311608,0.5,0.667213205447327,0.694136440293506,
0.851213271136086,0.999999999999963),.UNSPECIFIED.);
#4373=B_SPLINE_CURVE_WITH_KNOTS('',3,(#224600,#224601,#224602,#224603,#224604,
#224605,#224606,#224607,#224608,#224609,#224610,#224611,#224612,#224613,
#224614,#224615,#224616,#224617,#224618,#224619,#224620,#224621,#224622,
#224623,#224624,#224625,#224626,#224627,#224628,#224629,#224630,#224631,
#224632,#224633,#224634,#224635,#224636),.UNSPECIFIED.,.F.,.F.,(4,3,3,3,
3,3,3,3,3,3,3,3,4),(0.,2.09284636790476E-5,0.139751274466047,0.250000000000209,
0.382449805113272,0.437500000000467,0.473008301940993,0.499698524432676,
0.500000000000623,0.638731515217631,0.774849986324828,0.907559752922994,
1.),.UNSPECIFIED.);
#4374=B_SPLINE_CURVE_WITH_KNOTS('',3,(#224638,#224639,#224640,#224641),
 .UNSPECIFIED.,.F.,.F.,(4,4),(0.,1.),.UNSPECIFIED.);
#4375=B_SPLINE_CURVE_WITH_KNOTS('',3,(#224643,#224644,#224645,#224646,#224647,
#224648,#224649,#224650,#224651,#224652,#224653,#224654,#224655,#224656,
#224657,#224658),.UNSPECIFIED.,.F.,.F.,(4,3,3,3,3,4),(2.62897213765378E-13,
0.241457161641209,0.471460992547702,0.613073384019541,0.845030838542018,
1.),.UNSPECIFIED.);
#4376=B_SPLINE_CURVE_WITH_KNOTS('',3,(#224702,#224703,#224704,#224705),
 .UNSPECIFIED.,.F.,.F.,(4,4),(0.,1.),.UNSPECIFIED.);
#4377=B_SPLINE_CURVE_WITH_KNOTS('',3,(#224728,#224729,#224730,#224731),
 .UNSPECIFIED.,.F.,.F.,(4,4),(0.,1.),.UNSPECIFIED.);
#4378=B_SPLINE_CURVE_WITH_KNOTS('',3,(#224734,#224735,#224736,#224737),
 .UNSPECIFIED.,.F.,.F.,(4,4),(0.,1.),.UNSPECIFIED.);
#4379=B_SPLINE_CURVE_WITH_KNOTS('',3,(#224745,#224746,#224747,#224748),
 .UNSPECIFIED.,.F.,.F.,(4,4),(4.16847939905525E-10,0.999999999024627),
 .UNSPECIFIED.);
#4380=B_SPLINE_CURVE_WITH_KNOTS('',3,(#224762,#224763,#224764,#224765),
 .UNSPECIFIED.,.F.,.F.,(4,4),(2.77486491070855E-10,0.999999999084262),
 .UNSPECIFIED.);
#4381=B_SPLINE_CURVE_WITH_KNOTS('',3,(#224833,#224834,#224835,#224836,#224837,
#224838,#224839,#224840,#224841,#224842,#224843,#224844,#224845,#224846,
#224847,#224848,#224849,#224850,#224851,#224852,#224853,#224854,#224855,
#224856,#224857,#224858,#224859,#224860,#224861,#224862,#224863,#224864,
#224865,#224866,#224867,#224868,#224869),.UNSPECIFIED.,.F.,.F.,(4,3,3,3,
3,3,3,3,3,3,3,3,4),(2.30298696975713E-14,0.102944564592447,0.205770302816394,
0.249999999999968,0.325614366058782,0.401178202874344,0.476883609792559,
0.499999999999936,0.599530595585912,0.699646711773065,0.798921989821278,
0.8994585250779,0.999995060334523),.UNSPECIFIED.);
#4382=B_SPLINE_CURVE_WITH_KNOTS('',3,(#224905,#224906,#224907,#224908),
 .UNSPECIFIED.,.F.,.F.,(4,4),(0.,1.),.UNSPECIFIED.);
#4383=B_SPLINE_CURVE_WITH_KNOTS('',3,(#224926,#224927,#224928,#224929,#224930,
#224931,#224932,#224933,#224934,#224935,#224936,#224937,#224938,#224939,
#224940,#224941,#224942,#224943,#224944,#224945,#224946,#224947,#224948,
#224949,#224950,#224951,#224952,#224953,#224954,#224955,#224956,#224957,
#224958,#224959,#224960,#224961,#224962,#224963,#224964,#224965,#224966,
#224967,#224968,#224969,#224970,#224971,#224972,#224973,#224974,#224975,
#224976,#224977,#224978,#224979,#224980,#224981,#224982,#224983,#224984,
#224985,#224986,#224987,#224988,#224989,#224990,#224991,#224992,#224993,
#224994,#224995,#224996,#224997,#224998),.UNSPECIFIED.,.F.,.F.,(4,3,3,3,
3,3,3,3,3,3,3,3,3,3,3,3,3,3,3,3,3,3,3,3,4),(2.32623182533049E-10,0.0948141188461911,
0.131665080960088,0.22427077715883,0.250000000004398,0.338636695735235,
0.370535230968516,0.375000000006635,0.43750000000761,0.468750000007977,
0.484375000007973,0.492187500007971,0.497902973059099,0.500000000007969,
0.562810434381385,0.624400632731432,0.660148741559155,0.720658366711054,
0.750000000003985,0.805521798275003,0.85972818237755,0.879306649001657,
0.932417702869586,0.986146312758325,0.999999999999817),.UNSPECIFIED.);
#4384=B_SPLINE_CURVE_WITH_KNOTS('',3,(#225471,#225472,#225473,#225474,#225475,
#225476,#225477,#225478,#225479,#225480,#225481,#225482,#225483,#225484,
#225485,#225486,#225487,#225488,#225489,#225490,#225491,#225492,#225493,
#225494,#225495,#225496,#225497,#225498,#225499,#225500,#225501,#225502,
#225503,#225504),.UNSPECIFIED.,.F.,.F.,(4,3,3,3,3,3,3,3,3,3,3,4),(0.,0.13187191546598,
0.250000000000216,0.375000000000101,0.437500000000044,0.494446691747004,
0.499999999999986,0.645877775549512,0.789519000716486,0.816360941035966,
0.955140758524451,0.999958187014575),.UNSPECIFIED.);
#4385=B_SPLINE_CURVE_WITH_KNOTS('',3,(#225506,#225507,#225508,#225509,#225510,
#225511,#225512,#225513,#225514,#225515,#225516,#225517,#225518,#225519,
#225520,#225521,#225522,#225523,#225524,#225525,#225526,#225527,#225528,
#225529,#225530,#225531,#225532,#225533,#225534,#225535,#225536,#225537,
#225538,#225539,#225540,#225541,#225542,#225543),.UNSPECIFIED.,.F.,.F.,
(4,2,2,1,1,2,2,2,2,2,2,2,2,2,2,2,2,2,2,4),(0.000347050561072808,0.124999999921252,
0.187499999881878,0.218749999862683,0.234374999853079,0.242187499848271,
0.249999999843462,0.281249999848784,0.296874999851952,0.312499999855121,
0.343749999862201,0.374999999869282,0.499999999895607,0.624999999921931,
0.687499999934869,0.749999999947806,0.812499999960744,0.843749999967285,
0.874999999973827,1.),.UNSPECIFIED.);
#4386=B_SPLINE_CURVE_WITH_KNOTS('',3,(#225545,#225546,#225547,#225548,#225549,
#225550,#225551,#225552,#225553,#225554,#225555,#225556,#225557,#225558,
#225559,#225560,#225561,#225562,#225563,#225564,#225565,#225566,#225567,
#225568,#225569,#225570,#225571,#225572,#225573,#225574,#225575,#225576,
#225577,#225578,#225579,#225580,#225581,#225582,#225583,#225584,#225585,
#225586,#225587,#225588,#225589,#225590,#225591,#225592,#225593,#225594,
#225595,#225596,#225597,#225598,#225599,#225600,#225601,#225602,#225603,
#225604,#225605,#225606,#225607,#225608,#225609,#225610,#225611,#225612,
#225613,#225614,#225615,#225616,#225617),.UNSPECIFIED.,.F.,.F.,(4,3,3,3,
3,3,3,3,3,3,3,3,3,3,3,3,3,3,3,3,3,3,3,3,4),(0.338865579129826,0.369512149666212,
0.399552093805062,0.413130023939709,0.421507381738499,0.459906448316244,
0.462828283042836,0.477192830810078,0.490619682836631,0.503353821442265,
0.504149184347173,0.533967355370392,0.566885834151906,0.606420971123763,
0.641220724500061,0.669432789564669,0.715482104238954,0.729906452594293,
0.777528234304147,0.82881655803519,0.839418944174967,0.893202304826943,
0.952004188462401,0.991842805889897,1.),.UNSPECIFIED.);
#4387=B_SPLINE_CURVE_WITH_KNOTS('',3,(#225624,#225625,#225626,#225627,#225628,
#225629,#225630,#225631,#225632,#225633),.UNSPECIFIED.,.F.,.F.,(4,2,2,2,
4),(-0.0752839358978957,-0.0686784005651395,-0.0467106765776985,-0.0306271345712741,
-9.99375502755417E-7),.UNSPECIFIED.);
#4388=B_SPLINE_CURVE_WITH_KNOTS('',3,(#225659,#225660,#225661,#225662,#225663,
#225664,#225665,#225666,#225667,#225668,#225669,#225670,#225671,#225672,
#225673,#225674,#225675,#225676,#225677,#225678,#225679,#225680,#225681,
#225682,#225683,#225684,#225685,#225686,#225687,#225688,#225689,#225690,
#225691,#225692,#225693,#225694,#225695,#225696,#225697,#225698,#225699,
#225700,#225701,#225702,#225703,#225704),.UNSPECIFIED.,.F.,.F.,(4,3,3,3,
3,3,3,3,3,3,3,3,3,3,3,4),(0.,0.0734975515966389,0.147845953106225,0.22269371064201,
0.249999999999726,0.339927460015065,0.374999999999588,0.42112335124549,
0.467244936224396,0.499999999999451,0.584552093259489,0.668898360375919,
0.749999999999726,0.836888344008442,0.924126801797674,1.),.UNSPECIFIED.);
#4389=B_SPLINE_CURVE_WITH_KNOTS('',3,(#225731,#225732,#225733,#225734,#225735,
#225736,#225737),.UNSPECIFIED.,.F.,.F.,(4,3,4),(0.,0.949890988148591,1.),
 .UNSPECIFIED.);
#4390=B_SPLINE_CURVE_WITH_KNOTS('',3,(#225766,#225767,#225768,#225769),
 .UNSPECIFIED.,.F.,.F.,(4,4),(0.,1.),.UNSPECIFIED.);
#4391=B_SPLINE_CURVE_WITH_KNOTS('',3,(#225770,#225771,#225772,#225773,#225774,
#225775,#225776,#225777,#225778,#225779),.UNSPECIFIED.,.F.,.F.,(4,3,3,4),
(0.,0.586999228284814,0.673380745346783,0.999998225804376),
 .UNSPECIFIED.);
#4392=B_SPLINE_CURVE_WITH_KNOTS('',3,(#225805,#225806,#225807,#225808,#225809,
#225810,#225811,#225812,#225813,#225814,#225815,#225816,#225817,#225818,
#225819,#225820),.UNSPECIFIED.,.F.,.F.,(4,3,3,3,3,4),(2.34130100909833E-9,
0.0455291325707829,0.336336716180527,0.594199425278726,0.793163746834223,
1.),.UNSPECIFIED.);
#4393=B_SPLINE_CURVE_WITH_KNOTS('',3,(#225822,#225823,#225824,#225825,#225826,
#225827,#225828,#225829,#225830,#225831,#225832,#225833,#225834,#225835,
#225836,#225837,#225838,#225839,#225840),.UNSPECIFIED.,.F.,.F.,(4,3,3,3,
3,3,4),(0.,0.0580769962704249,0.348640626176102,0.627016489651417,0.891061340726184,
0.943325263783554,0.99999999997137),.UNSPECIFIED.);
#4394=B_SPLINE_CURVE_WITH_KNOTS('',3,(#225880,#225881,#225882,#225883,#225884,
#225885,#225886,#225887,#225888,#225889,#225890,#225891,#225892,#225893,
#225894,#225895,#225896,#225897,#225898,#225899,#225900,#225901,#225902,
#225903,#225904,#225905,#225906,#225907,#225908,#225909,#225910),
 .UNSPECIFIED.,.F.,.F.,(4,3,3,3,3,3,3,3,3,3,4),(1.94849342345822E-13,0.181247207264296,
0.249999999999891,0.37500000000006,0.424389351305198,0.476607906054092,
0.500000000000228,0.643735926998182,0.783167408131165,0.916174843087848,
1.),.UNSPECIFIED.);
#4395=B_SPLINE_CURVE_WITH_KNOTS('',3,(#225911,#225912,#225913,#225914,#225915,
#225916,#225917,#225918,#225919,#225920,#225921,#225922,#225923,#225924,
#225925,#225926,#225927,#225928,#225929,#225930,#225931,#225932,#225933,
#225934,#225935,#225936,#225937,#225938,#225939,#225940),.UNSPECIFIED.,
 .F.,.F.,(4,2,2,2,2,2,2,2,2,2,2,2,2,2,4),(0.,0.125000000001111,0.187500000001913,
0.218750000002194,0.234375000002337,0.250000000002479,0.375000000003237,
0.437500000003375,0.468750000003444,0.500000000003512,0.625000000002809,
0.687500000002095,0.718750000001856,0.750000000001616,1.),.UNSPECIFIED.);
#4396=B_SPLINE_CURVE_WITH_KNOTS('',3,(#226042,#226043,#226044,#226045,#226046,
#226047,#226048,#226049,#226050,#226051,#226052,#226053),.UNSPECIFIED.,
 .F.,.F.,(4,2,2,2,2,4),(-0.196829127863358,-0.182821207876432,-0.158462491964634,
-0.134103776052836,-0.116015381634654,-0.107572626903208),.UNSPECIFIED.);
#4397=B_SPLINE_CURVE_WITH_KNOTS('',3,(#226056,#226057,#226058,#226059,#226060,
#226061,#226062,#226063,#226064,#226065,#226066,#226067,#226068,#226069,
#226070,#226071,#226072,#226073,#226074,#226075,#226076,#226077,#226078,
#226079,#226080,#226081,#226082,#226083,#226084,#226085,#226086,#226087,
#226088,#226089,#226090,#226091,#226092,#226093,#226094,#226095,#226096,
#226097,#226098,#226099,#226100,#226101,#226102,#226103,#226104),
 .UNSPECIFIED.,.F.,.F.,(4,3,3,3,3,3,3,3,3,3,3,3,3,3,3,3,4),(6.87906179979748E-10,
0.0551510481157856,0.112204605367071,0.170404194862996,0.23039721949039,
0.25,0.31308763914448,0.377670675794129,0.444928899134876,0.5,0.57179050746028,
0.645670035089138,0.722839222559098,0.75,0.831749755872427,0.917085887087506,
0.999999999962829),.UNSPECIFIED.);
#4398=B_SPLINE_CURVE_WITH_KNOTS('',3,(#226122,#226123,#226124,#226125),
 .UNSPECIFIED.,.F.,.F.,(4,4),(0.788318041311702,1.),.UNSPECIFIED.);
#4399=B_SPLINE_CURVE_WITH_KNOTS('',3,(#226126,#226127,#226128,#226129),
 .UNSPECIFIED.,.F.,.F.,(4,4),(1.95146020519464E-5,1.),.UNSPECIFIED.);
#4400=B_SPLINE_CURVE_WITH_KNOTS('',3,(#226133,#226134,#226135,#226136),
 .UNSPECIFIED.,.F.,.F.,(4,4),(8.66558537120719E-10,1.),.UNSPECIFIED.);
#4401=B_SPLINE_CURVE_WITH_KNOTS('',3,(#226167,#226168,#226169,#226170,#226171,
#226172,#226173,#226174,#226175,#226176),.UNSPECIFIED.,.F.,.F.,(4,2,2,2,
4),(0.,0.250000000000055,0.375000000000083,0.50000000000011,0.999441323961309),
 .UNSPECIFIED.);
#4402=B_SPLINE_CURVE_WITH_KNOTS('',3,(#226177,#226178,#226179,#226180,#226181,
#226182,#226183,#226184,#226185,#226186,#226187,#226188,#226189,#226190,
#226191,#226192,#226193,#226194,#226195,#226196,#226197,#226198,#226199,
#226200,#226201,#226202,#226203,#226204),.UNSPECIFIED.,.F.,.F.,(4,3,3,3,
3,3,3,3,3,4),(0.,0.126371700008964,0.250601722668253,0.375300861334126,
0.5,0.609585831880737,0.720088307764341,0.831307731750648,0.944344495152036,
0.999999999999975),.UNSPECIFIED.);
#4403=B_SPLINE_CURVE_WITH_KNOTS('',3,(#226205,#226206,#226207,#226208,#226209,
#226210,#226211,#226212,#226213,#226214,#226215,#226216,#226217,#226218,
#226219,#226220,#226221,#226222,#226223,#226224,#226225,#226226,#226227,
#226228,#226229,#226230,#226231,#226232,#226233,#226234,#226235,#226236,
#226237,#226238,#226239,#226240,#226241),.UNSPECIFIED.,.F.,.F.,(4,3,3,3,
3,3,3,3,3,3,3,3,4),(7.46126414971884E-5,0.153226803050794,0.25,0.332781413741867,
0.413424264461252,0.457424301010554,0.5,0.578813256468877,0.662714161129893,
0.75,0.839555411260186,0.927989457049387,1.),.UNSPECIFIED.);
#4404=B_SPLINE_CURVE_WITH_KNOTS('',3,(#226299,#226300,#226301,#226302,#226303,
#226304,#226305,#226306,#226307,#226308,#226309,#226310,#226311,#226312,
#226313,#226314,#226315,#226316,#226317,#226318,#226319,#226320,#226321,
#226322,#226323,#226324,#226325,#226326),.UNSPECIFIED.,.F.,.F.,(4,3,3,3,
3,3,3,3,3,4),(0.,0.124999999998764,0.249999999997527,0.374999999996168,
0.437499999996126,0.475089313300945,0.499999999996084,0.685753911519121,
0.881259689345818,0.999999460570152),.UNSPECIFIED.);
#4405=B_SPLINE_CURVE_WITH_KNOTS('',3,(#226328,#226329,#226330,#226331,#226332,
#226333,#226334,#226335,#226336,#226337,#226338,#226339,#226340,#226341,
#226342,#226343,#226344,#226345,#226346,#226347,#226348,#226349,#226350,
#226351,#226352,#226353,#226354,#226355,#226356,#226357,#226358,#226359,
#226360,#226361,#226362,#226363,#226364,#226365,#226366,#226367,#226368,
#226369,#226370,#226371,#226372,#226373,#226374,#226375,#226376,#226377,
#226378,#226379,#226380,#226381,#226382,#226383,#226384,#226385,#226386,
#226387,#226388,#226389,#226390,#226391,#226392,#226393,#226394,#226395,
#226396,#226397,#226398,#226399,#226400,#226401,#226402,#226403,#226404,
#226405,#226406),.UNSPECIFIED.,.F.,.F.,(4,3,3,3,3,3,3,3,3,3,3,3,3,3,3,3,
3,3,3,3,3,3,3,3,3,3,4),(0.000409649468576504,0.0627048247351007,0.125000000001625,
0.187500000002437,0.218750000002831,0.234375000003056,0.244399716050948,
0.25000000000328,0.298694233157133,0.345911853901058,0.375000000003109,
0.420780781118282,0.437500000003006,0.4687500000029,0.484375000002812,0.492187500002723,
0.49671582562632,0.500000000002633,0.566144865404393,0.631481069675332,
0.694404073115067,0.750000000001317,0.807892359034827,0.863105227222259,
0.917226892583504,0.970251748319469,1.),.UNSPECIFIED.);
#4406=B_SPLINE_CURVE_WITH_KNOTS('',3,(#226408,#226409,#226410,#226411,#226412,
#226413,#226414,#226415,#226416,#226417,#226418,#226419,#226420,#226421,
#226422,#226423,#226424,#226425,#226426,#226427,#226428,#226429),
 .UNSPECIFIED.,.F.,.F.,(4,3,3,3,3,3,3,4),(0.,0.0137184312258844,0.146833183089011,
0.292012675809833,0.450251943815262,0.622740843445762,0.810654729956751,
0.999999864229998),.UNSPECIFIED.);
#4407=B_SPLINE_CURVE_WITH_KNOTS('',3,(#226430,#226431,#226432,#226433,#226434,
#226435,#226436,#226437,#226438,#226439),.UNSPECIFIED.,.F.,.F.,(4,2,2,2,
4),(9.83315466046823E-7,0.00585971382074405,0.00888621872096609,0.0100069784499753,
0.0110973522933457),.UNSPECIFIED.);
#4408=B_SPLINE_CURVE_WITH_KNOTS('',3,(#226445,#226446,#226447,#226448),
 .UNSPECIFIED.,.F.,.F.,(4,4),(0.,1.),.UNSPECIFIED.);
#4409=B_SPLINE_CURVE_WITH_KNOTS('',3,(#226461,#226462,#226463,#226464),
 .UNSPECIFIED.,.F.,.F.,(4,4),(-0.999001586773606,-2.32358309908083E-9),
 .UNSPECIFIED.);
#4410=B_SPLINE_CURVE_WITH_KNOTS('',3,(#226485,#226486,#226487,#226488,#226489,
#226490,#226491,#226492,#226493,#226494,#226495,#226496,#226497,#226498,
#226499,#226500),.UNSPECIFIED.,.F.,.F.,(4,3,3,3,3,4),(0.,0.335097867939351,
0.554187312527215,0.712105083260848,0.906398899864725,1.),.UNSPECIFIED.);
#4411=B_SPLINE_CURVE_WITH_KNOTS('',3,(#226503,#226504,#226505,#226506,#226507,
#226508,#226509,#226510),.UNSPECIFIED.,.F.,.F.,(4,1,1,1,1,4),(0.,0.093601218883456,
0.287895281980538,0.445813253058465,0.664902975596809,1.),.UNSPECIFIED.);
#4412=B_SPLINE_CURVE_WITH_KNOTS('',3,(#226545,#226546,#226547,#226548),
 .UNSPECIFIED.,.F.,.F.,(4,4),(0.,1.),.UNSPECIFIED.);
#4413=B_SPLINE_CURVE_WITH_KNOTS('',3,(#226557,#226558,#226559,#226560,#226561,
#226562,#226563,#226564,#226565,#226566,#226567,#226568,#226569),
 .UNSPECIFIED.,.F.,.F.,(4,1,2,2,2,2,4),(0.,0.124999999999907,0.187500000000241,
0.250000000000576,0.375000000000548,0.50000000000052,1.),.UNSPECIFIED.);
#4414=B_SPLINE_CURVE_WITH_KNOTS('',3,(#226573,#226574,#226575,#226576,#226577,
#226578,#226579,#226580,#226581,#226582,#226583,#226584,#226585,#226586),
 .UNSPECIFIED.,.F.,.F.,(4,1,2,2,1,2,2,4),(0.,0.12499999999558,0.242187499991323,
0.249999999991067,0.374999999991805,0.484374999992452,0.499999999992601,
1.),.UNSPECIFIED.);
#4415=B_SPLINE_CURVE_WITH_KNOTS('',3,(#226742,#226743,#226744,#226745,#226746,
#226747,#226748,#226749,#226750,#226751,#226752,#226753,#226754,#226755,
#226756,#226757,#226758,#226759,#226760,#226761,#226762,#226763,#226764,
#226765,#226766,#226767,#226768,#226769,#226770,#226771,#226772,#226773,
#226774,#226775,#226776,#226777,#226778,#226779,#226780,#226781,#226782,
#226783,#226784,#226785,#226786,#226787,#226788,#226789,#226790,#226791,
#226792,#226793),.UNSPECIFIED.,.F.,.F.,(4,3,3,3,3,3,3,3,3,3,3,3,3,3,3,3,
3,4),(1.45315857184132E-13,0.0779246663826353,0.154006187307014,0.226797518087751,
0.249999999999432,0.316672969006793,0.374999999999133,0.437499999999001,
0.468749999998903,0.484374999998829,0.492650010231221,0.499999999998755,
0.617302176797527,0.728882736105974,0.749999999999377,0.847896281078441,
0.939859444209724,0.999999999980391),.UNSPECIFIED.);
#4416=B_SPLINE_CURVE_WITH_KNOTS('',3,(#226823,#226824,#226825,#226826,#226827,
#226828,#226829,#226830,#226831,#226832,#226833,#226834,#226835,#226836,
#226837,#226838,#226839,#226840,#226841,#226842,#226843,#226844,#226845,
#226846,#226847,#226848,#226849,#226850,#226851,#226852,#226853,#226854,
#226855,#226856),.UNSPECIFIED.,.F.,.F.,(4,3,3,3,3,3,3,3,3,3,3,4),(4.44390100196284E-12,
0.127282423027104,0.249999999999984,0.338643857433259,0.432554595882728,
0.455735812771184,0.499999999999968,0.624443114633057,0.753794765351579,
0.872464784728222,0.883146416070102,0.999999983000478),.UNSPECIFIED.);
#4417=B_SPLINE_CURVE_WITH_KNOTS('',3,(#226857,#226858,#226859,#226860,#226861,
#226862,#226863,#226864,#226865,#226866,#226867,#226868,#226869,#226870,
#226871,#226872,#226873,#226874,#226875,#226876,#226877,#226878,#226879,
#226880,#226881,#226882,#226883),.UNSPECIFIED.,.F.,.F.,(4,2,2,2,2,2,2,1,
2,2,2,2,2,4),(0.,0.1249999999992,0.187499999998906,0.218749999998639,0.249999999998372,
0.374999999997765,0.437499999997588,0.468749999997646,0.484374999997674,
0.499999999997703,0.624999999997757,0.687499999997989,0.74999999999822,
0.999996627922048),.UNSPECIFIED.);
#4418=B_SPLINE_CURVE_WITH_KNOTS('',3,(#226886,#226887,#226888,#226889,#226890,
#226891,#226892,#226893,#226894,#226895,#226896,#226897),.UNSPECIFIED.,
 .F.,.F.,(4,2,2,2,2,4),(0.0757067774599246,0.0946995561455126,0.113692334831101,
0.132516804881178,0.151341274931256,0.151461252858382),.UNSPECIFIED.);
#4419=B_SPLINE_CURVE_WITH_KNOTS('',3,(#226898,#226899,#226900,#226901),
 .UNSPECIFIED.,.F.,.F.,(4,4),(1.49197789676328E-8,1.),.UNSPECIFIED.);
#4420=B_SPLINE_CURVE_WITH_KNOTS('',3,(#226947,#226948,#226949,#226950,#226951,
#226952,#226953,#226954,#226955,#226956,#226957,#226958,#226959,#226960,
#226961,#226962,#226963,#226964,#226965,#226966,#226967,#226968,#226969,
#226970,#226971,#226972,#226973,#226974,#226975,#226976,#226977,#226978,
#226979,#226980,#226981),.UNSPECIFIED.,.F.,.F.,(4,2,2,2,1,1,2,2,2,2,2,2,
2,2,2,1,2,2,4),(0.,0.249999999998179,0.374999999997255,0.437499999996781,
0.468749999996513,0.484374999996471,0.492187499996537,0.499999999996603,
0.624999999997854,0.687499999998568,0.718749999998925,0.734374999999069,
0.749999999999214,0.812499999999559,0.843749999999891,0.859375000000061,
0.867187500000142,0.875000000000224,1.),.UNSPECIFIED.);
#4421=B_SPLINE_CURVE_WITH_KNOTS('',3,(#226982,#226983,#226984,#226985,#226986,
#226987,#226988,#226989,#226990,#226991,#226992,#226993,#226994,#226995,
#226996,#226997,#226998,#226999,#227000,#227001,#227002,#227003,#227004,
#227005,#227006,#227007,#227008,#227009,#227010,#227011,#227012,#227013,
#227014,#227015,#227016,#227017,#227018,#227019,#227020,#227021,#227022,
#227023,#227024,#227025,#227026,#227027,#227028,#227029,#227030,#227031,
#227032,#227033,#227034,#227035,#227036,#227037,#227038,#227039,#227040,
#227041,#227042,#227043,#227044,#227045,#227046,#227047,#227048,#227049,
#227050,#227051,#227052,#227053,#227054,#227055,#227056,#227057,#227058,
#227059,#227060,#227061,#227062,#227063,#227064,#227065,#227066),
 .UNSPECIFIED.,.F.,.F.,(4,3,3,3,3,3,3,3,3,3,3,3,3,3,3,3,3,3,3,3,3,3,3,3,
3,3,3,3,4),(5.97428659080728E-9,0.0374192900547673,0.0761468547567665,0.11707091029274,
0.125000000000256,0.164455989874,0.203901102046129,0.242819985211204,0.250000000000512,
0.280311643329655,0.312500000000693,0.350251947131824,0.375000000000874,
0.412389762903769,0.449436698044265,0.485623570484025,0.500000000000288,
0.535914628865066,0.562500000000035,0.593749999999901,0.604642786319391,
0.616841825303939,0.624999999999766,0.687499999999832,0.749999999999898,
0.813788367660715,0.879651050703324,0.94903380514207,1.),.UNSPECIFIED.);
#4422=B_SPLINE_CURVE_WITH_KNOTS('',3,(#227068,#227069,#227070,#227071),
 .UNSPECIFIED.,.F.,.F.,(4,4),(0.,1.),.UNSPECIFIED.);
#4423=B_SPLINE_CURVE_WITH_KNOTS('',3,(#227074,#227075,#227076,#227077,#227078,
#227079,#227080,#227081),.UNSPECIFIED.,.F.,.F.,(4,2,2,4),(-0.170427762137101,
-0.136832357895164,-0.10026120828976,0.),.UNSPECIFIED.);
#4424=B_SPLINE_CURVE_WITH_KNOTS('',3,(#227139,#227140,#227141,#227142,#227143,
#227144,#227145,#227146,#227147,#227148,#227149,#227150,#227151,#227152,
#227153,#227154,#227155,#227156,#227157,#227158,#227159,#227160,#227161,
#227162,#227163,#227164,#227165,#227166,#227167,#227168,#227169,#227170,
#227171,#227172,#227173,#227174,#227175,#227176,#227177,#227178,#227179,
#227180,#227181,#227182,#227183,#227184,#227185,#227186,#227187,#227188,
#227189,#227190,#227191,#227192,#227193,#227194,#227195,#227196,#227197,
#227198,#227199),.UNSPECIFIED.,.F.,.F.,(4,2,2,2,2,2,2,1,1,2,2,2,2,1,1,1,
2,2,2,2,1,1,2,2,2,1,1,1,2,2,2,2,1,2,2,4),(0.,0.0624999999998376,0.0937499999997508,
0.109374999999691,0.124999999999631,0.187499999999335,0.218749999999208,
0.23437499999917,0.242187499999148,0.246093749999104,0.249999999999061,
0.374999999999061,0.437499999999111,0.46874999999913,0.484374999999133,
0.492187499999065,0.496093749999025,0.499999999998985,0.56249999999868,
0.593749999998534,0.609374999998556,0.617187499998647,0.621093749998689,
0.62499999999873,0.687499999997021,0.718749999996279,0.734374999995908,
0.742187499995916,0.746093749995887,0.749999999995858,0.812499999997607,
0.828124999997906,0.843749999998206,0.874999999998384,0.937499999999192,
1.),.UNSPECIFIED.);
#4425=B_SPLINE_CURVE_WITH_KNOTS('',3,(#227205,#227206,#227207,#227208,#227209,
#227210),.UNSPECIFIED.,.F.,.F.,(4,2,4),(-0.0643336606452481,-0.0457226871289833,
0.),.UNSPECIFIED.);
#4426=B_SPLINE_CURVE_WITH_KNOTS('',3,(#227212,#227213,#227214,#227215,#227216,
#227217,#227218,#227219,#227220,#227221),.UNSPECIFIED.,.F.,.F.,(4,2,2,2,
4),(0.151603415966883,0.170424114038452,0.189244812110021,0.208303040850706,
0.227361269591392),.UNSPECIFIED.);
#4427=B_SPLINE_CURVE_WITH_KNOTS('',3,(#227226,#227227,#227228,#227229),
 .UNSPECIFIED.,.F.,.F.,(4,4),(0.,1.),.UNSPECIFIED.);
#4428=B_SPLINE_CURVE_WITH_KNOTS('',3,(#227231,#227232,#227233,#227234),
 .UNSPECIFIED.,.F.,.F.,(4,4),(0.,1.),.UNSPECIFIED.);
#4429=B_SPLINE_CURVE_WITH_KNOTS('',3,(#227258,#227259,#227260,#227261,#227262,
#227263,#227264),.UNSPECIFIED.,.F.,.F.,(4,3,4),(0.,0.472427348094669,1.),
 .UNSPECIFIED.);
#4430=B_SPLINE_CURVE_WITH_KNOTS('',3,(#227409,#227410,#227411,#227412,#227413,
#227414,#227415,#227416,#227417,#227418,#227419,#227420,#227421,#227422,
#227423,#227424,#227425,#227426,#227427,#227428,#227429,#227430,#227431,
#227432,#227433,#227434,#227435,#227436,#227437,#227438,#227439,#227440,
#227441,#227442,#227443,#227444,#227445,#227446,#227447,#227448,#227449,
#227450,#227451,#227452,#227453,#227454,#227455,#227456,#227457,#227458,
#227459,#227460,#227461,#227462,#227463,#227464,#227465,#227466,#227467,
#227468,#227469,#227470,#227471,#227472),.UNSPECIFIED.,.F.,.F.,(4,3,3,3,
3,3,3,3,3,3,3,3,3,3,3,3,3,3,3,3,3,4),(0.,0.0923763924774244,0.124999999996598,
0.187499999995564,0.218749999995681,0.228576915851244,0.2343749999953,0.244720065045139,
0.249999999994918,0.302266936274364,0.322495210489089,0.374999999992754,
0.428411518141513,0.437499999991979,0.468749999990465,0.484374999990415,
0.499999999990365,0.500425099518409,0.642795884855735,0.78137729502715,
0.913978058065946,0.999999999999849),.UNSPECIFIED.);
#4431=B_SPLINE_CURVE_WITH_KNOTS('',3,(#227496,#227497,#227498,#227499),
 .UNSPECIFIED.,.F.,.F.,(4,4),(1.18063014529029E-6,1.),.UNSPECIFIED.);
#4432=B_SPLINE_CURVE_WITH_KNOTS('',3,(#227528,#227529,#227530,#227531),
 .UNSPECIFIED.,.F.,.F.,(4,4),(0.,1.),.UNSPECIFIED.);
#4433=B_SPLINE_CURVE_WITH_KNOTS('',3,(#227538,#227539,#227540,#227541,#227542,
#227543,#227544,#227545,#227546,#227547),.UNSPECIFIED.,.F.,.F.,(4,1,1,2,
2,4),(1.72791871133817E-7,0.249999999999903,0.374999999999737,0.437499999999798,
0.499999999999859,0.999999291111433),.UNSPECIFIED.);
#4434=B_SPLINE_CURVE_WITH_KNOTS('',3,(#227555,#227556,#227557,#227558),
 .UNSPECIFIED.,.F.,.F.,(4,4),(1.21398433144177E-6,0.999999986598598),
 .UNSPECIFIED.);
#4435=B_SPLINE_CURVE_WITH_KNOTS('',3,(#227598,#227599,#227600,#227601,#227602,
#227603,#227604,#227605,#227606,#227607),.UNSPECIFIED.,.F.,.F.,(4,1,1,2,
2,4),(1.8398139321101E-7,0.249999999999509,0.374999999999428,0.437499999999535,
0.499999999999642,0.999999455179926),.UNSPECIFIED.);
#4436=B_SPLINE_CURVE_WITH_KNOTS('',3,(#227615,#227616,#227617,#227618),
 .UNSPECIFIED.,.F.,.F.,(4,4),(1.89537849359762E-7,0.999999967055019),
 .UNSPECIFIED.);
#4437=B_SPLINE_CURVE_WITH_KNOTS('',3,(#227626,#227627,#227628,#227629),
 .UNSPECIFIED.,.F.,.F.,(4,4),(0.,1.),.UNSPECIFIED.);
#4438=B_SPLINE_CURVE_WITH_KNOTS('',3,(#227641,#227642,#227643,#227644),
 .UNSPECIFIED.,.F.,.F.,(4,4),(9.84237132791646E-9,0.999999999507956),
 .UNSPECIFIED.);
#4439=B_SPLINE_CURVE_WITH_KNOTS('',3,(#227660,#227661,#227662,#227663),
 .UNSPECIFIED.,.F.,.F.,(4,4),(0.,0.999999916860979),.UNSPECIFIED.);
#4440=B_SPLINE_CURVE_WITH_KNOTS('',3,(#227735,#227736,#227737,#227738,#227739,
#227740,#227741,#227742,#227743,#227744,#227745,#227746,#227747,#227748,
#227749,#227750,#227751,#227752,#227753,#227754,#227755,#227756,#227757,
#227758,#227759,#227760,#227761,#227762,#227763,#227764,#227765,#227766,
#227767,#227768,#227769,#227770,#227771,#227772,#227773,#227774,#227775,
#227776,#227777,#227778,#227779,#227780,#227781,#227782,#227783,#227784,
#227785,#227786,#227787,#227788,#227789,#227790,#227791,#227792,#227793,
#227794,#227795),.UNSPECIFIED.,.F.,.F.,(4,3,3,3,3,3,3,3,3,3,3,3,3,3,3,3,
3,3,3,3,4),(0.,0.0796592915044081,0.158516814785848,0.236532270225956,0.249999999998368,
0.322949482271302,0.37499999999761,0.437499999997367,0.468749999997264,
0.48437499999705,0.492519269878058,0.499999999996836,0.56904539207381,0.636367886092224,
0.700646532703576,0.749999999998418,0.807160982082387,0.862370188927056,
0.916783847818676,0.970431282289314,0.999999999834355),.UNSPECIFIED.);
#4441=B_SPLINE_CURVE_WITH_KNOTS('',3,(#227827,#227828,#227829,#227830,#227831,
#227832,#227833,#227834,#227835,#227836,#227837,#227838,#227839),
 .UNSPECIFIED.,.F.,.F.,(4,3,3,3,4),(0.,0.268819785197073,0.5,0.659891330692962,
1.),.UNSPECIFIED.);
#4442=B_SPLINE_CURVE_WITH_KNOTS('',3,(#227841,#227842,#227843,#227844,#227845,
#227846,#227847,#227848,#227849,#227850,#227851,#227852,#227853,#227854,
#227855,#227856,#227857,#227858,#227859,#227860,#227861,#227862,#227863,
#227864,#227865,#227866,#227867,#227868,#227869,#227870,#227871,#227872,
#227873,#227874,#227875,#227876,#227877,#227878,#227879,#227880,#227881,
#227882,#227883,#227884,#227885,#227886,#227887,#227888,#227889,#227890,
#227891,#227892,#227893,#227894,#227895,#227896,#227897,#227898,#227899,
#227900,#227901,#227902,#227903,#227904,#227905,#227906,#227907,#227908,
#227909,#227910),.UNSPECIFIED.,.F.,.F.,(4,3,3,3,3,3,3,3,3,3,3,3,3,3,3,3,
3,3,3,3,3,3,3,4),(2.61819088202104E-14,0.0760840411242944,0.15027353479308,
0.222165871124643,0.249999999998485,0.319322987565611,0.374999999997704,
0.437499999997135,0.468749999996612,0.484374999996364,0.49218749999624,
0.497730701966618,0.499999999996116,0.541040877405716,0.583237591213483,
0.62764119270979,0.673415948329136,0.72165740482907,0.749999999998058,0.801739292418558,
0.857235422624602,0.914948293520737,0.97590429320832,0.999999999411338),
 .UNSPECIFIED.);
#4443=B_SPLINE_CURVE_WITH_KNOTS('',3,(#227912,#227913,#227914,#227915,#227916,
#227917),.UNSPECIFIED.,.F.,.F.,(4,2,4),(0.,0.5,0.993122710735332),
 .UNSPECIFIED.);
#4444=B_SPLINE_CURVE_WITH_KNOTS('',3,(#227919,#227920,#227921,#227922,#227923,
#227924),.UNSPECIFIED.,.F.,.F.,(4,2,4),(0.,0.0332776769647693,0.0708479626129648),
 .UNSPECIFIED.);
#4445=B_SPLINE_CURVE_WITH_KNOTS('',3,(#227926,#227927,#227928,#227929,#227930,
#227931,#227932,#227933,#227934,#227935),.UNSPECIFIED.,.F.,.F.,(4,2,2,2,
4),(8.72184323108246E-5,0.0422536799570762,0.0711897461184432,0.0820598670992434,
0.0903702208764106),.UNSPECIFIED.);
#4446=B_SPLINE_CURVE_WITH_KNOTS('',3,(#227936,#227937,#227938,#227939),
 .UNSPECIFIED.,.F.,.F.,(4,4),(0.,0.00403201222685021),.UNSPECIFIED.);
#4447=B_SPLINE_CURVE_WITH_KNOTS('',3,(#227942,#227943,#227944,#227945,#227946,
#227947),.UNSPECIFIED.,.F.,.F.,(4,2,4),(-0.400733846209658,-0.400295516091672,
-0.313421104158487),.UNSPECIFIED.);
#4448=B_SPLINE_CURVE_WITH_KNOTS('',3,(#227961,#227962,#227963,#227964),
 .UNSPECIFIED.,.F.,.F.,(4,4),(0.,1.),.UNSPECIFIED.);
#4449=B_SPLINE_CURVE_WITH_KNOTS('',3,(#227968,#227969,#227970,#227971,#227972,
#227973,#227974,#227975,#227976,#227977,#227978,#227979,#227980,#227981,
#227982,#227983,#227984,#227985,#227986,#227987,#227988,#227989,#227990,
#227991,#227992,#227993,#227994,#227995,#227996,#227997,#227998,#227999,
#228000,#228001,#228002,#228003,#228004,#228005,#228006,#228007,#228008,
#228009,#228010,#228011,#228012,#228013,#228014,#228015,#228016,#228017,
#228018,#228019,#228020,#228021,#228022,#228023,#228024,#228025,#228026,
#228027,#228028,#228029,#228030,#228031,#228032,#228033,#228034,#228035,
#228036,#228037,#228038,#228039,#228040,#228041,#228042,#228043,#228044,
#228045,#228046,#228047,#228048,#228049,#228050,#228051,#228052,#228053,
#228054,#228055),.UNSPECIFIED.,.F.,.F.,(4,3,3,3,3,3,3,3,3,3,3,3,3,3,3,3,
3,3,3,3,3,3,3,3,3,3,3,3,3,4),(1.39677424725713E-13,0.0656432319381191,0.12499999995593,
0.187499999933925,0.218749999923316,0.234374999918011,0.243145838481162,
0.249999999912706,0.295279211033089,0.339202671191357,0.374999999872869,
0.417266542717609,0.437499999852994,0.468749999843022,0.484374999838036,
0.492187499835298,0.496093749833713,0.498992702880707,0.499999999832128,
0.549600249586854,0.599700187169161,0.649629421110017,0.699814710513049,
0.749999999916082,0.799304271861346,0.846102235452893,0.874999999958041,
0.916404543393464,0.958202270793901,0.999999998194337),.UNSPECIFIED.);
#4450=B_SPLINE_CURVE_WITH_KNOTS('',3,(#228062,#228063,#228064,#228065),
 .UNSPECIFIED.,.F.,.F.,(4,4),(0.00071959507827716,1.),.UNSPECIFIED.);
#4451=B_SPLINE_CURVE_WITH_KNOTS('',3,(#228066,#228067,#228068,#228069,#228070,
#228071,#228072,#228073,#228074,#228075,#228076,#228077,#228078,#228079,
#228080,#228081,#228082,#228083,#228084,#228085,#228086,#228087,#228088,
#228089,#228090,#228091,#228092,#228093,#228094,#228095,#228096,#228097,
#228098,#228099,#228100,#228101,#228102,#228103,#228104,#228105,#228106,
#228107,#228108,#228109,#228110,#228111,#228112,#228113,#228114,#228115,
#228116,#228117,#228118,#228119,#228120),.UNSPECIFIED.,.F.,.F.,(4,3,3,3,
3,3,3,3,3,3,3,3,3,3,3,3,3,3,4),(2.07845848857456E-6,0.0962959265800921,
0.239461659800674,0.2499999999994,0.3749999999991,0.434046268979296,0.492284861249695,
0.4999999999988,0.6249999999985,0.687499999998141,0.718749999997974,0.734374999998103,
0.742187499998168,0.749999999998233,0.806540795175447,0.865608463516106,
0.92613227292612,0.988623436629688,1.),.UNSPECIFIED.);
#4452=B_SPLINE_CURVE_WITH_KNOTS('',3,(#228246,#228247,#228248,#228249,#228250,
#228251,#228252,#228253,#228254,#228255,#228256,#228257,#228258,#228259,
#228260,#228261,#228262,#228263,#228264,#228265,#228266,#228267,#228268,
#228269,#228270,#228271,#228272,#228273,#228274,#228275,#228276,#228277,
#228278,#228279,#228280,#228281,#228282,#228283,#228284,#228285,#228286,
#228287,#228288,#228289,#228290,#228291,#228292,#228293,#228294,#228295,
#228296,#228297,#228298,#228299,#228300,#228301,#228302,#228303,#228304,
#228305,#228306,#228307,#228308,#228309,#228310,#228311,#228312,#228313,
#228314,#228315,#228316,#228317,#228318,#228319,#228320,#228321,#228322,
#228323,#228324,#228325,#228326,#228327,#228328,#228329,#228330,#228331,
#228332,#228333,#228334,#228335,#228336,#228337,#228338,#228339,#228340,
#228341,#228342,#228343,#228344,#228345,#228346,#228347,#228348,#228349,
#228350,#228351,#228352,#228353,#228354,#228355,#228356,#228357,#228358,
#228359,#228360,#228361,#228362,#228363,#228364,#228365,#228366,#228367,
#228368,#228369,#228370,#228371,#228372,#228373,#228374,#228375,#228376,
#228377,#228378,#228379,#228380,#228381,#228382,#228383,#228384,#228385,
#228386,#228387,#228388,#228389,#228390,#228391,#228392,#228393,#228394,
#228395,#228396,#228397,#228398,#228399,#228400,#228401,#228402,#228403,
#228404,#228405,#228406,#228407,#228408,#228409,#228410,#228411,#228412,
#228413,#228414,#228415,#228416,#228417,#228418,#228419,#228420,#228421,
#228422,#228423,#228424,#228425,#228426,#228427,#228428,#228429,#228430,
#228431,#228432,#228433,#228434,#228435,#228436,#228437,#228438,#228439,
#228440,#228441,#228442,#228443,#228444,#228445,#228446,#228447,#228448,
#228449,#228450,#228451,#228452,#228453,#228454,#228455,#228456,#228457,
#228458,#228459,#228460,#228461,#228462,#228463,#228464,#228465,#228466,
#228467,#228468,#228469,#228470,#228471,#228472,#228473,#228474,#228475,
#228476,#228477,#228478,#228479,#228480,#228481,#228482,#228483,#228484,
#228485,#228486,#228487,#228488,#228489,#228490,#228491,#228492,#228493,
#228494,#228495,#228496,#228497,#228498,#228499,#228500,#228501,#228502,
#228503,#228504,#228505,#228506,#228507,#228508,#228509,#228510,#228511,
#228512,#228513,#228514,#228515,#228516,#228517,#228518,#228519,#228520,
#228521,#228522,#228523,#228524,#228525,#228526,#228527,#228528,#228529,
#228530,#228531,#228532,#228533,#228534,#228535,#228536,#228537,#228538,
#228539,#228540,#228541,#228542,#228543,#228544,#228545,#228546,#228547,
#228548,#228549,#228550,#228551,#228552,#228553,#228554,#228555,#228556,
#228557,#228558,#228559,#228560,#228561,#228562,#228563,#228564,#228565,
#228566,#228567,#228568,#228569,#228570,#228571,#228572,#228573,#228574,
#228575,#228576,#228577,#228578,#228579,#228580,#228581,#228582,#228583,
#228584,#228585,#228586,#228587,#228588,#228589,#228590,#228591,#228592,
#228593,#228594,#228595,#228596,#228597,#228598,#228599,#228600,#228601,
#228602,#228603,#228604,#228605,#228606,#228607,#228608,#228609,#228610,
#228611,#228612,#228613,#228614,#228615,#228616,#228617,#228618,#228619,
#228620,#228621,#228622,#228623,#228624),.UNSPECIFIED.,.F.,.F.,(4,3,3,3,
3,3,3,3,3,3,3,3,3,3,3,3,3,3,3,3,3,3,3,3,3,3,3,3,3,3,3,3,3,3,3,3,3,3,3,3,
3,3,3,3,3,3,3,3,3,3,3,3,3,3,3,3,3,3,3,3,3,3,3,3,3,3,3,3,3,3,3,3,3,3,3,3,
3,3,3,3,3,3,3,3,3,3,3,3,3,3,3,3,3,3,3,3,3,3,3,3,3,3,3,3,3,3,3,3,3,3,3,3,
3,3,3,3,3,3,3,3,3,3,3,3,3,3,4),(0.,0.031249999999854,0.046874999999781,
0.0546874999997445,0.0585937499997263,0.060546874999695,0.0615234374996794,
0.0620117187496716,0.0624999999996638,0.0937499999991805,0.109374999998954,
0.117187499998833,0.121093749998773,0.123046874998768,0.124023437498738,
0.124511718748695,0.124755859373673,0.124999999998652,0.156249999994788,
0.171874999992867,0.179687499991917,0.183593749991452,0.186523437491114,
0.187499999991005,0.218749999988305,0.234374999986962,0.242187499986301,
0.246093749985975,0.248046874985817,0.249023437485741,0.2495117187357,0.249999999985659,
0.281249999982973,0.296874999981624,0.30468749998095,0.308593749980619,
0.310546874980453,0.311523437480365,0.312499999980277,0.343749999977826,
0.359374999976594,0.367187499975983,0.371093749975672,0.374023437475454,
0.374999999975385,0.406249999973063,0.421874999971902,0.437499999970741,
0.45312499996958,0.460937499969,0.46484374996871,0.466796874968565,0.467773437468483,
0.468749999968401,0.484374999966927,0.492187499966176,0.496093749965808,
0.498046874965624,0.499023437465546,0.499511718715565,0.499633789028069,
0.499816894496827,0.499999999965584,0.531249999966295,0.546874999966635,
0.554687499966818,0.558593749966914,0.560546874966944,0.562499999966974,
0.578124999967092,0.59374999996721,0.609374999967327,0.617187499967386,
0.621093749967416,0.624999999967446,0.640624999967695,0.648437499967816,
0.65234374996786,0.654296874967884,0.655273437467918,0.655761718717934,
0.656249999967951,0.671874999968105,0.679687499968156,0.683593749968139,
0.685546874968074,0.686523437468139,0.687011718718173,0.68725585934319,
0.687499999968207,0.718749999971836,0.734374999973675,0.74218749997462,
0.746093749975091,0.748046874975325,0.74999999997556,0.765624999977514,
0.773437499978491,0.777343749978979,0.779296874979222,0.781249999979466,
0.796874999981456,0.804687499982479,0.80859374998299,0.810546874983281,
0.811523437483427,0.8120117187335,0.812499999983573,0.828124999985734,0.835937499986814,
0.839843749987321,0.841796874987574,0.843749999987827,0.859374999989911,
0.874999999991995,0.890624999994079,0.898437499995121,0.902343749995643,
0.904296874995905,0.905273437496009,0.906249999996112,0.921874999996668,
0.929687499996944,0.933593749997063,0.935546874997122,0.937499999997182,
1.),.UNSPECIFIED.);
#4453=B_SPLINE_CURVE_WITH_KNOTS('',3,(#228626,#228627,#228628,#228629,#228630,
#228631,#228632,#228633,#228634,#228635,#228636,#228637,#228638,#228639,
#228640,#228641,#228642,#228643,#228644,#228645,#228646,#228647,#228648,
#228649,#228650,#228651,#228652,#228653,#228654,#228655,#228656,#228657,
#228658,#228659,#228660,#228661,#228662,#228663,#228664,#228665,#228666,
#228667,#228668,#228669,#228670,#228671,#228672,#228673,#228674,#228675,
#228676,#228677),.UNSPECIFIED.,.F.,.F.,(4,3,3,3,3,3,3,3,3,3,3,3,3,3,3,3,
3,4),(4.45739667640293E-14,0.0780816313936124,0.155255578137096,0.23242952488058,
0.305988740258987,0.378872885183478,0.451224991900293,0.46485904976116,
0.493912740371406,0.507792989719478,0.522966430981652,0.581073812202087,
0.645134693393215,0.697288574642904,0.757778418886891,0.817140675264072,
0.875282939915144,0.929718099524698),.UNSPECIFIED.);
#4454=B_SPLINE_CURVE_WITH_KNOTS('',3,(#228709,#228710,#228711,#228712,#228713,
#228714,#228715,#228716,#228717,#228718,#228719,#228720,#228721,#228722,
#228723,#228724,#228725,#228726,#228727,#228728,#228729,#228730,#228731,
#228732,#228733,#228734,#228735,#228736,#228737,#228738,#228739,#228740,
#228741,#228742,#228743,#228744,#228745,#228746,#228747,#228748,#228749,
#228750,#228751,#228752,#228753,#228754,#228755,#228756,#228757,#228758,
#228759,#228760,#228761,#228762,#228763,#228764,#228765,#228766,#228767,
#228768,#228769,#228770,#228771,#228772,#228773,#228774,#228775,#228776,
#228777,#228778,#228779,#228780,#228781,#228782,#228783,#228784,#228785,
#228786,#228787,#228788,#228789,#228790,#228791,#228792,#228793,#228794,
#228795,#228796,#228797,#228798,#228799,#228800,#228801,#228802,#228803,
#228804,#228805,#228806,#228807,#228808,#228809,#228810,#228811),
 .UNSPECIFIED.,.F.,.F.,(4,3,3,3,3,3,3,3,3,3,3,3,3,3,3,3,3,3,3,3,3,3,3,3,
3,3,3,3,3,3,3,3,3,3,4),(0.,0.0625000000010714,0.0937500000017679,0.109375000002257,
0.117187500002501,0.123901796867869,0.125000000002745,0.169516937164028,
0.187500000004766,0.218750000005938,0.234375000006677,0.242187500007216,
0.246093750007505,0.250000000007793,0.287503909774771,0.312500000006663,
0.343750000006295,0.359375000006132,0.369337349333874,0.375000000005969,
0.422641264736914,0.437500000005045,0.468750000004621,0.484375000004632,
0.494505660720846,0.500000000004643,0.562732118346651,0.625000000003512,
0.687500000002901,0.718750000002625,0.736537061137137,0.750000000002349,
0.831327334179935,0.91566366708995,0.999999999999966),.UNSPECIFIED.);
#4455=B_SPLINE_CURVE_WITH_KNOTS('',3,(#228816,#228817,#228818,#228819,#228820,
#228821,#228822,#228823,#228824,#228825,#228826,#228827,#228828,#228829,
#228830,#228831,#228832,#228833,#228834,#228835,#228836,#228837,#228838,
#228839,#228840,#228841,#228842,#228843,#228844,#228845,#228846,#228847,
#228848,#228849,#228850,#228851,#228852,#228853,#228854,#228855,#228856,
#228857,#228858,#228859,#228860,#228861,#228862,#228863,#228864,#228865,
#228866,#228867),.UNSPECIFIED.,.F.,.F.,(4,3,3,3,3,3,3,3,3,3,3,3,3,3,3,3,
3,4),(0.,0.0818795663774009,0.165939783189301,0.250000000001202,0.324889930959608,
0.37500000000144,0.437500000001902,0.468750000001861,0.48437500000184,0.50000000000182,
0.576348398743187,0.651551075215064,0.725596525605706,0.75000000000091,
0.818295179339049,0.88629090333029,0.954141741096336,0.999999997423346),
 .UNSPECIFIED.);
#4456=B_SPLINE_CURVE_WITH_KNOTS('',3,(#228868,#228869,#228870,#228871),
 .UNSPECIFIED.,.F.,.F.,(4,4),(0.000468949027627781,1.),.UNSPECIFIED.);
#4457=B_SPLINE_CURVE_WITH_KNOTS('',3,(#228876,#228877,#228878,#228879,#228880,
#228881,#228882,#228883,#228884,#228885,#228886,#228887,#228888,#228889,
#228890,#228891,#228892,#228893,#228894,#228895,#228896,#228897,#228898,
#228899,#228900,#228901,#228902,#228903,#228904,#228905,#228906,#228907,
#228908,#228909,#228910,#228911,#228912,#228913,#228914,#228915),
 .UNSPECIFIED.,.F.,.F.,(4,3,3,3,3,3,3,3,3,3,3,3,3,4),(0.,0.0775929515569838,
0.15427636748423,0.230304353653966,0.30587180779959,0.381132206749413,0.458490680905736,
0.533575960524967,0.608716153793524,0.684010427894129,0.763007820920597,
0.839288545644561,0.91964427282228,1.),.UNSPECIFIED.);
#4458=B_SPLINE_CURVE_WITH_KNOTS('',3,(#228917,#228918,#228919,#228920),
 .UNSPECIFIED.,.F.,.F.,(4,4),(0.,1.),.UNSPECIFIED.);
#4459=B_SPLINE_CURVE_WITH_KNOTS('',3,(#228958,#228959,#228960,#228961),
 .UNSPECIFIED.,.F.,.F.,(4,4),(0.,0.999948604178002),.UNSPECIFIED.);
#4460=B_SPLINE_CURVE_WITH_KNOTS('',3,(#228979,#228980,#228981,#228982),
 .UNSPECIFIED.,.F.,.F.,(4,4),(0.000724148298903653,1.),.UNSPECIFIED.);
#4461=B_SPLINE_CURVE_WITH_KNOTS('',3,(#228998,#228999,#229000,#229001,#229002,
#229003,#229004,#229005,#229006,#229007,#229008,#229009,#229010),
 .UNSPECIFIED.,.F.,.F.,(4,3,3,3,4),(3.89443721528611E-5,0.234434409670717,
0.493031332374975,0.78329677065503,1.),.UNSPECIFIED.);
#4462=B_SPLINE_CURVE_WITH_KNOTS('',3,(#229011,#229012,#229013,#229014),
 .UNSPECIFIED.,.F.,.F.,(4,4),(8.39564272880946E-9,1.),.UNSPECIFIED.);
#4463=B_SPLINE_CURVE_WITH_KNOTS('',3,(#229022,#229023,#229024,#229025,#229026,
#229027,#229028,#229029,#229030,#229031,#229032,#229033,#229034,#229035,
#229036,#229037,#229038,#229039),.UNSPECIFIED.,.F.,.F.,(4,1,1,1,2,2,1,1,
1,2,2,4),(1.49089688528269E-7,0.250000000001128,0.375000000001692,0.437500000001976,
0.498046875002235,0.500000000002243,0.625000000002049,0.687500000001961,
0.718750000001907,0.748046875001867,0.750000000001851,1.),.UNSPECIFIED.);
#4464=B_SPLINE_CURVE_WITH_KNOTS('',3,(#229117,#229118,#229119,#229120,#229121,
#229122),.UNSPECIFIED.,.F.,.F.,(4,2,4),(0.,0.5,1.),.UNSPECIFIED.);
#4465=B_SPLINE_CURVE_WITH_KNOTS('',3,(#229146,#229147,#229148,#229149,#229150,
#229151,#229152,#229153,#229154,#229155),.UNSPECIFIED.,.F.,.F.,(4,2,2,2,
4),(-0.313344111846242,-0.29748299985692,-0.267573870860713,-0.260287409256428,
-0.255029714450583),.UNSPECIFIED.);
#4466=B_SPLINE_CURVE_WITH_KNOTS('',3,(#229163,#229164,#229165,#229166,#229167,
#229168,#229169,#229170,#229171,#229172,#229173,#229174,#229175,#229176,
#229177,#229178,#229179,#229180,#229181,#229182,#229183,#229184,#229185,
#229186,#229187,#229188,#229189,#229190,#229191,#229192,#229193,#229194,
#229195,#229196,#229197,#229198,#229199),.UNSPECIFIED.,.F.,.F.,(4,3,3,3,
3,3,3,3,3,3,3,3,4),(1.51433699665109E-13,0.0860713767920235,0.175407319069848,
0.272252426830674,0.375371802926958,0.48706019837231,0.5,0.611649341274672,
0.711248281194838,0.805206970274567,0.894952527698377,0.980617450631091,
1.),.UNSPECIFIED.);
#4467=B_SPLINE_CURVE_WITH_KNOTS('',3,(#229215,#229216,#229217,#229218,#229219,
#229220,#229221),.UNSPECIFIED.,.F.,.F.,(4,3,4),(2.1017087275839E-9,0.631860122478513,
0.999999999537822),.UNSPECIFIED.);
#4468=B_SPLINE_CURVE_WITH_KNOTS('',3,(#229311,#229312,#229313,#229314,#229315,
#229316,#229317,#229318,#229319,#229320,#229321,#229322,#229323,#229324,
#229325,#229326,#229327,#229328,#229329,#229330,#229331,#229332,#229333,
#229334,#229335,#229336,#229337,#229338,#229339,#229340,#229341,#229342,
#229343,#229344,#229345,#229346,#229347,#229348,#229349,#229350,#229351,
#229352,#229353,#229354,#229355,#229356,#229357,#229358,#229359,#229360,
#229361,#229362,#229363,#229364,#229365,#229366,#229367,#229368,#229369,
#229370,#229371,#229372,#229373,#229374,#229375,#229376,#229377,#229378,
#229379,#229380,#229381,#229382,#229383,#229384,#229385,#229386,#229387,
#229388,#229389,#229390,#229391,#229392,#229393,#229394,#229395,#229396,
#229397,#229398,#229399,#229400,#229401,#229402,#229403,#229404,#229405,
#229406,#229407,#229408,#229409,#229410,#229411,#229412,#229413,#229414,
#229415,#229416,#229417,#229418,#229419,#229420,#229421,#229422,#229423,
#229424,#229425,#229426,#229427,#229428,#229429,#229430,#229431,#229432,
#229433,#229434,#229435,#229436,#229437,#229438,#229439,#229440,#229441,
#229442,#229443,#229444,#229445,#229446,#229447,#229448,#229449,#229450,
#229451,#229452,#229453,#229454,#229455,#229456,#229457,#229458,#229459,
#229460,#229461,#229462,#229463,#229464,#229465,#229466,#229467,#229468,
#229469,#229470,#229471,#229472,#229473,#229474,#229475,#229476,#229477,
#229478,#229479,#229480,#229481,#229482,#229483,#229484,#229485,#229486,
#229487,#229488,#229489,#229490,#229491,#229492,#229493,#229494,#229495,
#229496,#229497,#229498,#229499,#229500,#229501,#229502,#229503,#229504,
#229505,#229506,#229507,#229508,#229509,#229510,#229511,#229512,#229513,
#229514,#229515,#229516,#229517,#229518,#229519,#229520,#229521,#229522,
#229523,#229524,#229525,#229526,#229527,#229528,#229529,#229530,#229531,
#229532,#229533,#229534,#229535,#229536,#229537,#229538,#229539,#229540,
#229541,#229542,#229543,#229544,#229545,#229546,#229547,#229548,#229549,
#229550,#229551,#229552,#229553,#229554,#229555,#229556,#229557,#229558,
#229559,#229560,#229561,#229562,#229563,#229564,#229565,#229566,#229567,
#229568,#229569,#229570,#229571,#229572,#229573,#229574,#229575,#229576,
#229577,#229578,#229579,#229580,#229581,#229582,#229583,#229584,#229585,
#229586,#229587,#229588,#229589,#229590,#229591,#229592,#229593,#229594,
#229595,#229596,#229597,#229598,#229599),.UNSPECIFIED.,.F.,.F.,(4,3,3,3,
3,3,3,3,3,3,3,3,3,3,3,3,3,3,3,3,3,3,3,3,3,3,3,3,3,3,3,3,3,3,3,3,3,3,3,3,
3,3,3,3,3,3,3,3,3,3,3,3,3,3,3,3,3,3,3,3,3,3,3,3,3,3,3,3,3,3,3,3,3,3,3,3,
3,3,3,3,3,3,3,3,3,3,3,3,3,3,3,3,3,3,3,3,4),(2.01577818031253E-15,0.0312499999963498,
0.0468749999945247,0.054687499993598,0.0585937499931531,0.0605468749929484,
0.0624999999927437,0.0937499999892457,0.109374999987513,0.117187499986655,
0.121093749986213,0.124999999985771,0.156249999982273,0.17187499998053,
0.179687499979659,0.183593749979218,0.185546874978999,0.187499999978781,
0.218749999975289,0.234374999973544,0.24218749997267,0.246093749972245,
0.248046874972034,0.249023437471929,0.249999999971823,0.28124999996799,
0.296874999966073,0.304687499965109,0.308593749964632,0.310546874964388,
0.312499999964145,0.343749999960206,0.359374999958243,0.367187499957257,
0.371093749956756,0.373046874956491,0.374999999956225,0.406249999951742,
0.421874999949518,0.429687499948406,0.43359374994784,0.435546874947547,
0.43652343744739,0.437499999947233,0.468749999941643,0.484374999938848,
0.492187499937455,0.49609374993678,0.49804687493642,0.49902343743624,0.499511718686172,
0.499999999936104,0.531249999935695,0.562499999935286,0.593749999934877,
0.60937499993469,0.617187499934611,0.621093749934584,0.623046874934559,
0.62402343743456,0.62451171868456,0.624755859309561,0.624999999934562,0.656249999941089,
0.671874999944375,0.679687499945997,0.683593749946807,0.685546874947211,
0.686523437447395,0.687499999947579,0.718749999953479,0.734374999956454,
0.742187499957967,0.746093749958723,0.748046874959127,0.749511718709443,
0.749999999959531,0.781249999966258,0.79687499996962,0.804687499971304,
0.808593749972098,0.810546874972495,0.811523437472694,0.812011718722798,
0.81225585934785,0.812499999972902,0.843749999979768,0.859374999983178,
0.867187499984883,0.874511718736431,0.874999999986501,0.906249999989876,
0.921874999991563,0.92968749999239,0.937499999993218,0.968749999996609,
1.),.UNSPECIFIED.);
#4469=B_SPLINE_CURVE_WITH_KNOTS('',3,(#229604,#229605,#229606,#229607,#229608,
#229609,#229610,#229611,#229612,#229613,#229614,#229615,#229616,#229617,
#229618,#229619,#229620,#229621,#229622,#229623,#229624,#229625,#229626,
#229627,#229628,#229629,#229630,#229631,#229632,#229633,#229634,#229635,
#229636,#229637,#229638,#229639,#229640,#229641,#229642,#229643,#229644,
#229645,#229646,#229647,#229648,#229649,#229650,#229651,#229652,#229653,
#229654,#229655,#229656,#229657,#229658,#229659,#229660,#229661,#229662,
#229663,#229664,#229665,#229666,#229667,#229668,#229669,#229670,#229671,
#229672,#229673,#229674,#229675,#229676,#229677,#229678,#229679,#229680,
#229681,#229682,#229683,#229684,#229685,#229686,#229687,#229688,#229689,
#229690,#229691,#229692,#229693,#229694,#229695,#229696,#229697,#229698,
#229699,#229700,#229701,#229702,#229703,#229704,#229705,#229706,#229707,
#229708,#229709,#229710,#229711,#229712,#229713,#229714,#229715),
 .UNSPECIFIED.,.F.,.F.,(4,3,3,3,3,3,3,3,3,3,3,3,3,3,3,3,3,3,3,3,3,3,3,3,
3,3,3,3,3,3,3,3,3,3,3,3,3,4),(7.66508321749189E-14,0.0425354878225938,0.0855747312874314,
0.129866560656681,0.174983663478642,0.221778181419869,0.250000000020506,
0.299257759222165,0.3507159220058,0.375000000030786,0.428766711551816,0.437500000035838,
0.468750000038617,0.484375000040134,0.492187500040752,0.496093750040728,
0.500000000040705,0.52736306282573,0.55508225406273,0.562500000039672,0.587737366139864,
0.593750000038923,0.609375000038168,0.61718750003715,0.624433845485273,
0.625000000036132,0.65733294695024,0.687500000028488,0.718750000024651,
0.734375000022989,0.7443591456235,0.750000000021326,0.796947087253517,0.843355960193633,
0.888253953746836,0.932002539080015,0.97419804112404,0.999999999923442),
 .UNSPECIFIED.);
#4470=B_SPLINE_CURVE_WITH_KNOTS('',3,(#229716,#229717,#229718,#229719,#229720,
#229721,#229722,#229723,#229724,#229725,#229726,#229727,#229728,#229729,
#229730,#229731,#229732,#229733,#229734,#229735,#229736,#229737,#229738,
#229739,#229740,#229741,#229742,#229743,#229744,#229745,#229746,#229747,
#229748,#229749),.UNSPECIFIED.,.F.,.F.,(4,3,3,3,3,3,3,3,3,3,3,4),(1.83690892984925E-11,
0.124999999998146,0.249999999996292,0.281249999995889,0.296874999995605,
0.297851562495608,0.300781249995616,0.304687499995627,0.31249999999569,
0.374999999996061,0.499999999996837,1.),.UNSPECIFIED.);
#4471=B_SPLINE_CURVE_WITH_KNOTS('',3,(#229772,#229773,#229774,#229775,#229776,
#229777,#229778),.UNSPECIFIED.,.F.,.F.,(4,3,4),(0.,0.607738989437333,0.999999999729687),
 .UNSPECIFIED.);
#4472=B_SPLINE_CURVE_WITH_KNOTS('',3,(#229780,#229781,#229782,#229783),
 .UNSPECIFIED.,.F.,.F.,(4,4),(0.,1.),.UNSPECIFIED.);
#4473=B_SPLINE_CURVE_WITH_KNOTS('',3,(#229802,#229803,#229804,#229805,#229806,
#229807,#229808,#229809,#229810,#229811,#229812,#229813,#229814,#229815,
#229816,#229817),.UNSPECIFIED.,.F.,.F.,(4,2,2,2,2,2,2,4),(-0.000449594979666669,
-4.6007874463308E-9,0.00508443649843688,0.00861207154013455,0.0156741975557233,
0.0217799498553371,0.0251064772973968,0.0281712106841809),.UNSPECIFIED.);
#4474=B_SPLINE_CURVE_WITH_KNOTS('',3,(#229818,#229819,#229820,#229821,#229822,
#229823,#229824),.UNSPECIFIED.,.F.,.F.,(4,3,4),(0.,0.639383038172075,1.),
 .UNSPECIFIED.);
#4475=B_SPLINE_CURVE_WITH_KNOTS('',3,(#229872,#229873,#229874,#229875,#229876,
#229877),.UNSPECIFIED.,.F.,.F.,(4,2,4),(0.,0.5,1.),.UNSPECIFIED.);
#4476=B_SPLINE_CURVE_WITH_KNOTS('',3,(#229894,#229895,#229896,#229897,#229898,
#229899,#229900,#229901,#229902,#229903,#229904,#229905,#229906,#229907,
#229908,#229909,#229910,#229911,#229912,#229913,#229914,#229915,#229916,
#229917,#229918,#229919,#229920,#229921,#229922,#229923,#229924,#229925,
#229926,#229927,#229928,#229929,#229930,#229931,#229932,#229933,#229934,
#229935,#229936,#229937,#229938,#229939,#229940,#229941,#229942,#229943,
#229944,#229945),.UNSPECIFIED.,.F.,.F.,(4,3,3,3,3,3,3,3,3,3,3,3,3,3,3,3,
3,4),(0.0936414767380169,0.19319083387125,0.289254877074045,0.320231107553391,
0.41221990216608,0.433525922961118,0.490173330664942,0.507897182156412,
0.528052078274966,0.546820738368765,0.616476310410948,0.68400614919736,
0.748554860561644,0.773410369184382,0.834185887064723,0.893287542229497,
0.949961459292321,0.999999726705073),.UNSPECIFIED.);
#4477=B_SPLINE_CURVE_WITH_KNOTS('',3,(#229956,#229957,#229958,#229959,#229960,
#229961,#229962,#229963,#229964,#229965,#229966,#229967,#229968,#229969,
#229970,#229971,#229972,#229973,#229974,#229975,#229976,#229977,#229978,
#229979,#229980,#229981,#229982,#229983,#229984,#229985,#229986,#229987,
#229988),.UNSPECIFIED.,.F.,.F.,(4,2,2,2,2,2,2,2,1,2,2,2,2,2,2,2,4),(0.,
0.124999999998132,0.187499999997224,0.203124999996997,0.21874999999677,
0.249999999996291,0.312499999995257,0.328124999995002,0.343749999994747,
0.374999999994519,0.499999999993653,0.624999999992787,0.687499999992354,
0.718749999992446,0.749999999992538,0.874999999996269,1.),.UNSPECIFIED.);
#4478=B_SPLINE_CURVE_WITH_KNOTS('',3,(#230027,#230028,#230029,#230030),
 .UNSPECIFIED.,.F.,.F.,(4,4),(0.,1.),.UNSPECIFIED.);
#4479=B_SPLINE_CURVE_WITH_KNOTS('',3,(#230037,#230038,#230039,#230040),
 .UNSPECIFIED.,.F.,.F.,(4,4),(0.,1.),.UNSPECIFIED.);
#4480=B_SPLINE_CURVE_WITH_KNOTS('',3,(#230128,#230129,#230130,#230131),
 .UNSPECIFIED.,.F.,.F.,(4,4),(0.,1.),.UNSPECIFIED.);
#4481=B_SPLINE_CURVE_WITH_KNOTS('',3,(#230136,#230137,#230138,#230139,#230140,
#230141,#230142,#230143,#230144,#230145,#230146),.UNSPECIFIED.,.F.,.F.,
(4,1,1,2,2,1,4),(8.07619097447619E-8,0.500000000000036,0.562500000000039,
0.59375000000004,0.625000000000041,0.750000000000031,1.),.UNSPECIFIED.);
#4482=B_SPLINE_CURVE_WITH_KNOTS('',3,(#230147,#230148,#230149,#230150),
 .UNSPECIFIED.,.F.,.F.,(4,4),(0.,0.999991887145437),.UNSPECIFIED.);
#4483=B_SPLINE_CURVE_WITH_KNOTS('',3,(#230178,#230179,#230180,#230181,#230182,
#230183,#230184,#230185,#230186),.UNSPECIFIED.,.F.,.F.,(4,1,1,1,1,1,4),
(-0.990099294829629,-0.894566597682,-0.7579301223102,-0.5643476960256,-0.3773389453517,
-0.159773212229,-0.00987742350012148),.UNSPECIFIED.);
#4484=B_SPLINE_CURVE_WITH_KNOTS('',3,(#230194,#230195,#230196,#230197),
 .UNSPECIFIED.,.F.,.F.,(4,4),(0.,1.),.UNSPECIFIED.);
#4485=B_SPLINE_CURVE_WITH_KNOTS('',3,(#230201,#230202,#230203,#230204),
 .UNSPECIFIED.,.F.,.F.,(4,4),(0.,1.),.UNSPECIFIED.);
#4486=B_SPLINE_CURVE_WITH_KNOTS('',3,(#230255,#230256,#230257,#230258,#230259,
#230260,#230261,#230262,#230263,#230264,#230265,#230266,#230267,#230268,
#230269,#230270,#230271,#230272,#230273,#230274,#230275,#230276,#230277,
#230278,#230279,#230280,#230281,#230282,#230283,#230284,#230285,#230286,
#230287,#230288,#230289,#230290,#230291,#230292,#230293,#230294,#230295,
#230296,#230297,#230298,#230299,#230300,#230301,#230302,#230303,#230304,
#230305,#230306,#230307,#230308,#230309,#230310,#230311,#230312),
 .UNSPECIFIED.,.F.,.F.,(4,3,3,3,3,3,3,3,3,3,3,3,3,3,3,3,3,3,3,4),(0.,0.0519576148345875,
0.101911805940018,0.15047293503969,0.19682256564114,0.225981906180552,0.270264564791523,
0.317469606318797,0.366419045295005,0.41830111578433,0.451963812361105,
0.473103546462229,0.493263870476484,0.508459288906274,0.564954765451442,
0.657966953428749,0.677945718541627,0.770695146599615,0.864901641272958,
0.903927624722055),.UNSPECIFIED.);
#4487=B_SPLINE_CURVE_WITH_KNOTS('',3,(#230314,#230315,#230316,#230317,#230318,
#230319,#230320,#230321,#230322,#230323,#230324,#230325,#230326,#230327,
#230328,#230329,#230330,#230331,#230332,#230333,#230334,#230335,#230336,
#230337,#230338,#230339,#230340,#230341,#230342,#230343,#230344,#230345,
#230346,#230347,#230348,#230349,#230350,#230351,#230352,#230353,#230354,
#230355,#230356),.UNSPECIFIED.,.F.,.F.,(4,3,3,3,3,3,3,3,3,3,3,3,3,3,4),
(0.,0.249999999997698,0.374999999996622,0.43749999999615,0.468749999995977,
0.499999999995804,0.62499999999625,0.687499999996223,0.749999999996197,
0.812499999996171,0.843749999996186,0.859374999996193,0.867187499996413,
0.874999999996634,0.999999999989204),.UNSPECIFIED.);
#4488=B_SPLINE_CURVE_WITH_KNOTS('',3,(#230376,#230377,#230378,#230379,#230380,
#230381,#230382,#230383,#230384,#230385,#230386,#230387,#230388,#230389,
#230390,#230391,#230392,#230393,#230394,#230395,#230396,#230397,#230398,
#230399,#230400,#230401,#230402,#230403,#230404,#230405,#230406,#230407,
#230408,#230409,#230410,#230411,#230412,#230413,#230414,#230415,#230416,
#230417,#230418,#230419,#230420,#230421),.UNSPECIFIED.,.F.,.F.,(4,3,3,3,
3,3,3,3,3,3,3,3,3,3,3,4),(0.,0.0773232090531409,0.155983437233542,0.236630528589028,
0.249999999999943,0.333424138121621,0.374999999999922,0.437499999999899,
0.463834784285679,0.489752920185274,0.499999999999876,0.59639230783934,
0.697294230879491,0.797142577833014,0.89916492117859,0.999999999999945),
 .UNSPECIFIED.);
#4489=B_SPLINE_CURVE_WITH_KNOTS('',3,(#230463,#230464,#230465,#230466,#230467,
#230468,#230469),.UNSPECIFIED.,.F.,.F.,(4,3,4),(1.80053444663834E-7,0.506817738096357,
1.),.UNSPECIFIED.);
#4490=B_SPLINE_CURVE_WITH_KNOTS('',3,(#230470,#230471,#230472,#230473,#230474,
#230475,#230476,#230477,#230478,#230479,#230480,#230481,#230482,#230483,
#230484,#230485,#230486,#230487,#230488,#230489,#230490,#230491,#230492,
#230493,#230494,#230495,#230496,#230497,#230498,#230499,#230500,#230501,
#230502,#230503),.UNSPECIFIED.,.F.,.F.,(4,3,3,3,3,3,3,3,3,3,3,4),(0.,0.0625000000000267,
0.125000000000053,0.18750000000008,0.218750000000007,0.249999999999934,
0.374999999999517,0.437499999999239,0.468749999999175,0.499999999999111,
0.749999999999555,1.),.UNSPECIFIED.);
#4491=B_SPLINE_CURVE_WITH_KNOTS('',3,(#230507,#230508,#230509,#230510),
 .UNSPECIFIED.,.F.,.F.,(4,4),(0.,1.),.UNSPECIFIED.);
#4492=B_SPLINE_CURVE_WITH_KNOTS('',3,(#230514,#230515,#230516,#230517),
 .UNSPECIFIED.,.F.,.F.,(4,4),(0.,1.),.UNSPECIFIED.);
#4493=B_SPLINE_CURVE_WITH_KNOTS('',3,(#230607,#230608,#230609,#230610,#230611,
#230612,#230613,#230614,#230615,#230616,#230617,#230618),.UNSPECIFIED.,
 .F.,.F.,(4,2,2,2,2,4),(0.105328699921767,0.114888894668548,0.1328628468674,
0.157566874704446,0.182270902541493,0.194755796854832),.UNSPECIFIED.);
#4494=B_SPLINE_CURVE_WITH_KNOTS('',3,(#230625,#230626,#230627,#230628,#230629,
#230630,#230631,#230632,#230633,#230634,#230635,#230636,#230637,#230638,
#230639,#230640,#230641,#230642,#230643,#230644,#230645,#230646,#230647,
#230648,#230649,#230650,#230651,#230652,#230653,#230654,#230655,#230656,
#230657,#230658,#230659,#230660,#230661,#230662,#230663,#230664,#230665,
#230666,#230667,#230668,#230669,#230670,#230671,#230672,#230673,#230674,
#230675,#230676,#230677,#230678,#230679,#230680,#230681,#230682,#230683,
#230684,#230685,#230686,#230687,#230688,#230689),.UNSPECIFIED.,.F.,.F.,
(4,2,2,2,2,2,2,2,2,2,2,2,3,2,2,2,2,2,2,2,2,2,2,2,2,2,2,2,2,2,2,4),(-6.67943785880423,
-6.25676697020766,-5.687970257718,-5.11917354522835,-4.55037683273869,-3.9815798445613,
-3.41278285638391,-2.84398586820652,-2.27518888002912,-1.70639166002184,
-1.13759444001456,-0.568797220007281,0.,0.568797272176678,1.13759454435336,
1.70639181653004,2.27518908870671,2.84398620283219,3.41278331695767,3.98158043108315,
4.55037754520863,5.11917438364642,5.68797122208421,6.256768060522,6.82556489895979,
7.39436150556748,7.96315811217517,8.53195471878286,9.10075132539055,9.66954787982879,
10.238344434267,10.3884566397525),.UNSPECIFIED.);
#4495=B_SPLINE_CURVE_WITH_KNOTS('',3,(#230758,#230759,#230760,#230761),
 .UNSPECIFIED.,.F.,.F.,(4,4),(0.139615218411458,1.),.UNSPECIFIED.);
#4496=B_SPLINE_CURVE_WITH_KNOTS('',3,(#230765,#230766,#230767,#230768),
 .UNSPECIFIED.,.F.,.F.,(4,4),(0.,0.860384404997776),.UNSPECIFIED.);
#4497=B_SPLINE_CURVE_WITH_KNOTS('',3,(#230816,#230817,#230818,#230819),
 .UNSPECIFIED.,.F.,.F.,(4,4),(0.,0.139578262464028),.UNSPECIFIED.);
#4498=B_SPLINE_CURVE_WITH_KNOTS('',3,(#230830,#230831,#230832,#230833),
 .UNSPECIFIED.,.F.,.F.,(4,4),(0.,1.),.UNSPECIFIED.);
#4499=B_SPLINE_CURVE_WITH_KNOTS('',3,(#230865,#230866,#230867,#230868),
 .UNSPECIFIED.,.F.,.F.,(4,4),(0.860420962099628,0.999999776140519),
 .UNSPECIFIED.);
#4500=B_SPLINE_CURVE_WITH_KNOTS('',3,(#230874,#230875,#230876,#230877,#230878,
#230879,#230880),.UNSPECIFIED.,.F.,.F.,(4,3,4),(0.,0.788318041311702,0.788327023817271),
 .UNSPECIFIED.);
#4501=B_SPLINE_CURVE_WITH_KNOTS('',3,(#231393,#231394,#231395,#231396,#231397,
#231398,#231399,#231400,#231401,#231402),.UNSPECIFIED.,.F.,.F.,(4,3,3,4),
(0.17814748948292,0.22268436185365,0.26722123422438,0.298447384820282),
 .UNSPECIFIED.);
#4502=B_SPLINE_CURVE_WITH_KNOTS('',3,(#231404,#231405,#231406,#231407,#231408,
#231409,#231410),.UNSPECIFIED.,.F.,.F.,(4,3,4),(0.298447384820282,0.31175810659511,
0.356294978965841),.UNSPECIFIED.);
#4503=B_SPLINE_CURVE_WITH_KNOTS('',3,(#231412,#231413,#231414,#231415,#231416,
#231417,#231418,#231419,#231420,#231421,#231422,#231423,#231424),
 .UNSPECIFIED.,.F.,.F.,(4,3,3,3,4),(0.356294978965841,0.359587136872988,
0.362879294780135,0.367817531640855,0.369463610594429),.UNSPECIFIED.);
#4504=B_SPLINE_CURVE_WITH_KNOTS('',3,(#231426,#231427,#231428,#231429,#231430,
#231431,#231432,#231433,#231434,#231435,#231436,#231437,#231438),
 .UNSPECIFIED.,.F.,.F.,(4,3,3,3,4),(0.369463610594429,0.384134580316552,
0.398805550038675,0.42814748948292,0.486831368371412),.UNSPECIFIED.);
#4505=B_SPLINE_CURVE_WITH_KNOTS('',3,(#231440,#231441,#231442,#231443,#231444,
#231445,#231446,#231447,#231448,#231449),.UNSPECIFIED.,.F.,.F.,(4,3,3,4),
(0.486831368371412,0.490123526278559,0.493415684185706,0.5),
 .UNSPECIFIED.);
#4506=B_SPLINE_CURVE_WITH_KNOTS('',3,(#231451,#231452,#231453,#231454,#231455,
#231456,#231457,#231458,#231459,#231460,#231461,#231462,#231463),
 .UNSPECIFIED.,.F.,.F.,(4,3,3,3,4),(0.5,0.511134218092683,0.522268436185365,
0.54453687237073,0.556142289249594),.UNSPECIFIED.);
#4507=B_SPLINE_CURVE_WITH_KNOTS('',3,(#231465,#231466,#231467,#231468,#231469,
#231470,#231471,#231472,#231473,#231474,#231475,#231476,#231477,#231478,
#231479,#231480,#231481,#231482,#231483),.UNSPECIFIED.,.F.,.F.,(4,3,3,3,
3,3,4),(0.556142289249594,0.58907374474146,0.63361061711219,0.67814748948292,
0.72268436185365,0.76722123422438,0.800152689716248),.UNSPECIFIED.);
#4508=B_SPLINE_CURVE_WITH_KNOTS('',3,(#231485,#231486,#231487,#231488,#231489,
#231490,#231491),.UNSPECIFIED.,.F.,.F.,(4,3,4),(0.800152689716248,0.81175810659511,
0.856294978965841),.UNSPECIFIED.);
#4509=B_SPLINE_CURVE_WITH_KNOTS('',3,(#231493,#231494,#231495,#231496,#231497,
#231498,#231499,#231500,#231501,#231502),.UNSPECIFIED.,.F.,.F.,(4,3,3,4),
(0.856294978965841,0.859587136872988,0.867817531640855,0.869463610594429),
 .UNSPECIFIED.);
#4510=B_SPLINE_CURVE_WITH_KNOTS('',3,(#231504,#231505,#231506,#231507,#231508,
#231509,#231510,#231511,#231512,#231513,#231514,#231515,#231516),
 .UNSPECIFIED.,.F.,.F.,(4,3,3,3,4),(0.869463610594429,0.884134580316552,
0.898805550038675,0.92814748948292,0.986831368371412),.UNSPECIFIED.);
#4511=B_SPLINE_CURVE_WITH_KNOTS('',3,(#231518,#231519,#231520,#231521,#231522,
#231523,#231524,#231525,#231526,#231527),.UNSPECIFIED.,.F.,.F.,(4,3,3,4),
(0.986831368371412,0.990123526278559,0.993415684185706,1.),
 .UNSPECIFIED.);
#4512=B_SPLINE_CURVE_WITH_KNOTS('',3,(#231529,#231530,#231531,#231532,#231533,
#231534,#231535,#231536,#231537,#231538,#231539,#231540,#231541),
 .UNSPECIFIED.,.F.,.F.,(4,3,3,3,4),(0.,0.0111342180926825,0.022268436185365,
0.0445368723707299,0.0578476040416905),.UNSPECIFIED.);
#4513=B_SPLINE_CURVE_WITH_KNOTS('',3,(#231542,#231543,#231544,#231545,#231546,
#231547,#231548,#231549,#231550,#231551),.UNSPECIFIED.,.F.,.F.,(4,3,3,4),
(0.0578476040416905,0.0890737447414601,0.13361061711219,0.17814748948292),
 .UNSPECIFIED.);
#4514=B_SPLINE_CURVE_WITH_KNOTS('',3,(#231724,#231725,#231726,#231727,#231728,
#231729,#231730,#231731,#231732,#231733,#231734,#231735,#231736,#231737,
#231738,#231739,#231740,#231741),.UNSPECIFIED.,.F.,.F.,(4,2,2,2,2,2,2,2,
4),(0.233902491140192,0.292377406206158,0.350852321272125,0.409328651776255,
0.467804982280384,0.526281312784514,0.584757643288644,0.64323255835461,
0.701707473420577),.UNSPECIFIED.);
#4515=B_SPLINE_CURVE_WITH_KNOTS('',3,(#231742,#231743,#231744,#231745,#231746,
#231747,#231748,#231749,#231750,#231751,#231752,#231753,#231754,#231755,
#231756,#231757,#231758,#231759,#231760),.UNSPECIFIED.,.F.,.F.,(4,2,2,2,
3,2,2,2,4),(0.701707473420577,0.760182388486543,0.818657303552509,0.877133634056639,
0.935609964560769,0.994086295064899,1.05256262556903,1.11103754063499,1.16951245570096),
 .UNSPECIFIED.);
#4516=B_SPLINE_CURVE_WITH_KNOTS('',3,(#231771,#231772,#231773,#231774,#231775,
#231776,#231777,#231778,#231779,#231780,#231781,#231782,#231783,#231784,
#231785,#231786,#231787,#231788),.UNSPECIFIED.,.F.,.F.,(4,2,2,2,2,2,2,2,
4),(0.234258420425162,0.29282074070598,0.351383060986798,0.409949950918561,
0.468516840850325,0.527083730782088,0.585650620713851,0.644212940994669,
0.702775261275487),.UNSPECIFIED.);
#4517=B_SPLINE_CURVE_WITH_KNOTS('',3,(#231789,#231790,#231791,#231792,#231793,
#231794,#231795,#231796,#231797,#231798,#231799,#231800,#231801,#231802,
#231803,#231804,#231805,#231806,#231807),.UNSPECIFIED.,.F.,.F.,(4,2,2,2,
3,2,2,2,4),(0.702775261275487,0.761337579390394,0.819899897505302,0.878466785270985,
0.937033673036669,0.995600560802352,1.05416744856804,1.11272976668294,1.17129208479785),
 .UNSPECIFIED.);
#4518=B_SPLINE_CURVE_WITH_KNOTS('',3,(#231897,#231898,#231899,#231900,#231901,
#231902,#231903,#231904,#231905,#231906),.UNSPECIFIED.,.F.,.F.,(4,2,2,2,
4),(-0.605941706822985,-0.574327579796134,-0.515645342637775,-0.456963105479415,
-0.425349532129396),.UNSPECIFIED.);
#4519=B_SPLINE_CURVE_WITH_KNOTS('',3,(#231907,#231908,#231909,#231910,#231911,
#231912,#231913,#231914,#231915,#231916),.UNSPECIFIED.,.F.,.F.,(4,2,2,2,
4),(-0.605941706823035,-0.574327579796065,-0.515645342637706,-0.456963105479347,
-0.425348978452378),.UNSPECIFIED.);
#4520=B_SPLINE_CURVE_WITH_KNOTS('',3,(#231919,#231920,#231921,#231922,#231923,
#231924,#231925,#231926,#231927,#231928),.UNSPECIFIED.,.F.,.F.,(4,2,2,2,
4),(-0.606634497680012,-0.57502037065316,-0.516338133494801,-0.457933858027265,
-0.426064239998187),.UNSPECIFIED.);
#4521=B_SPLINE_CURVE_WITH_KNOTS('',3,(#231929,#231930,#231931,#231932,#231933,
#231934,#231935,#231936,#231937,#231938),.UNSPECIFIED.,.F.,.F.,(4,2,2,2,
4),(-0.606634497680058,-0.57502037065309,-0.51633813349473,-0.457933858027194,
-0.426064239997998),.UNSPECIFIED.);
#4522=B_SPLINE_CURVE_WITH_KNOTS('',3,(#231975,#231976,#231977,#231978,#231979,
#231980,#231981),.UNSPECIFIED.,.F.,.F.,(4,1,1,1,4),(-131.016134195419,-129.867268883403,
-128.718403571387,-127.569538259371,-127.395492927233),.UNSPECIFIED.);
#4523=B_SPLINE_CURVE_WITH_KNOTS('',3,(#231984,#231985,#231986,#231987,#231988,
#231989,#231990,#231991,#231992,#231993),.UNSPECIFIED.,.F.,.F.,(4,1,1,1,
1,1,1,4),(-10.6485560725632,-10.3852764332498,-9.23641112132461,-8.08754580939946,
-6.93868049747431,-5.78981518554916,-4.64094987362401,-3.68007698116087),
 .UNSPECIFIED.);
#4524=B_SPLINE_CURVE_WITH_KNOTS('',3,(#231998,#231999,#232000,#232001,#232002,
#232003,#232004,#232005,#232006,#232007,#232008,#232009,#232010),
 .UNSPECIFIED.,.F.,.F.,(4,1,1,1,1,1,1,1,1,1,4),(-127.395492927233,-126.420672947354,
-125.271807635338,-124.122942323322,-122.974077011306,-121.825211699289,
-120.676346387273,-119.527481075257,-118.378615763241,-117.229750451225,
-116.672608114877),.UNSPECIFIED.);
#4525=B_SPLINE_CURVE_WITH_KNOTS('',3,(#232011,#232012,#232013,#232014,#232015,
#232016,#232017,#232018,#232019,#232020,#232021,#232022,#232023),
 .UNSPECIFIED.,.F.,.F.,(4,1,1,1,1,1,1,1,1,1,4),(-21.3713698558131,-20.7250642405761,
-19.5761989286509,-18.4273336167258,-17.2784683048006,-16.1296029928755,
-14.9807376809503,-13.8318723690252,-12.6830070571001,-11.5341417451749,
-10.6485560725632),.UNSPECIFIED.);
#4526=B_SPLINE_CURVE_WITH_KNOTS('',3,(#232028,#232029,#232030,#232031,#232032,
#232033,#232034,#232035,#232036,#232037,#232038,#232039,#232040,#232041,
#232042,#232043),.UNSPECIFIED.,.F.,.F.,(4,1,1,1,1,1,1,1,1,1,1,1,1,4),(-116.672608114877,
-116.080885139208,-114.932019827192,-113.783154515176,-112.63428920316,
-111.613075592479,-110.591861981797,-109.570648371116,-108.549434760435,
-107.868625686648,-107.18781661286,-106.847412075967,-106.507007539073,
-105.94962931501),.UNSPECIFIED.);
#4527=B_SPLINE_CURVE_WITH_KNOTS('',3,(#232044,#232045,#232046,#232047,#232048,
#232049,#232050,#232051,#232052,#232053,#232054,#232055,#232056,#232057,
#232058,#232059,#232060),.UNSPECIFIED.,.F.,.F.,(4,1,1,1,1,1,1,1,1,1,1,1,
1,1,4),(-32.0945401098784,-31.9584139571775,-30.9372003465774,-29.9159867359773,
-28.8947731253771,-27.873559514777,-26.8523459041769,-26.0864356962268,
-25.3205254882767,-24.5546152803266,-23.7887050723765,-23.0227948644264,
-22.2568846564763,-21.4909744485262,-21.3713698558131),.UNSPECIFIED.);
#4528=B_SPLINE_CURVE_WITH_KNOTS('',3,(#232065,#232066,#232067,#232068,#232069,
#232070,#232071,#232072,#232073,#232074,#232075,#232076,#232077,#232078,
#232079,#232080,#232081),.UNSPECIFIED.,.F.,.F.,(4,1,1,1,1,1,1,1,1,1,1,1,
1,1,4),(-105.94962931501,-105.485793928392,-104.464580317711,-103.44336670703,
-102.677456499019,-101.911546291008,-101.145636082997,-100.379725874986,
-99.6138156669756,-98.8479054589648,-98.081995250954,-97.3160850429431,
-96.5501748349323,-95.7842646269215,-95.2265228828406),.UNSPECIFIED.);
#4529=B_SPLINE_CURVE_WITH_KNOTS('',3,(#232082,#232083,#232084,#232085,#232086,
#232087,#232088,#232089,#232090,#232091,#232092,#232093,#232094,#232095,
#232096,#232097),.UNSPECIFIED.,.F.,.F.,(4,1,1,1,1,1,1,1,1,1,1,1,1,4),(-42.817770158533,
-42.5535051671539,-41.4046398552288,-40.2557745433036,-39.1069092313785,
-38.3409990234284,-37.5750888154783,-36.8091786075282,-36.0432683995781,
-35.0220547889779,-34.0008411783778,-32.9796275677777,-32.2988184940442,
-32.0945401098784),.UNSPECIFIED.);
#4530=B_SPLINE_CURVE_WITH_KNOTS('',3,(#232102,#232103,#232104,#232105,#232106,
#232107,#232108,#232109,#232110,#232111,#232112,#232113,#232114,#232115,
#232116,#232117,#232118,#232119),.UNSPECIFIED.,.F.,.F.,(4,1,1,1,1,1,1,1,
1,1,1,1,1,1,1,4),(-95.2265228828406,-95.0183544189107,-94.2524442108999,
-93.486534002889,-92.7206237948782,-91.9547135868674,-91.1888033788566,
-90.4228931708457,-89.6569829628349,-88.8910727548241,-88.1251625468133,
-87.1039489361322,-86.7635443992385,-86.0827353254511,-85.06152171477,-84.5034796425976),
 .UNSPECIFIED.);
#4531=B_SPLINE_CURVE_WITH_KNOTS('',3,(#232120,#232121,#232122,#232123,#232124,
#232125,#232126,#232127,#232128,#232129,#232130,#232131,#232132),
 .UNSPECIFIED.,.F.,.F.,(4,1,1,1,1,1,1,1,1,1,4),(-53.5405229522344,-52.8932929744802,
-51.7444276625551,-50.5955623506299,-49.4466970387048,-48.2978317267796,
-47.1489664148545,-46.0001011029293,-44.8512357910042,-43.7023704790791,
-42.817770158533),.UNSPECIFIED.);
#4532=B_SPLINE_CURVE_WITH_KNOTS('',3,(#232137,#232138,#232139,#232140,#232141,
#232142,#232143,#232144,#232145,#232146,#232147,#232148,#232149,#232150,
#232151,#232152),.UNSPECIFIED.,.F.,.F.,(4,1,1,1,1,1,1,1,1,1,1,1,1,4),(-84.5034796425976,
-84.0403081040889,-83.0190944934078,-81.9978808827267,-80.9766672720456,
-80.466060466705,-79.4448468560239,-78.9342400506834,-78.1683298426725,
-77.4024196346617,-76.6365094266509,-75.8705992186401,-74.7217339066239,
-73.7805787860206),.UNSPECIFIED.);
#4533=B_SPLINE_CURVE_WITH_KNOTS('',3,(#232153,#232154,#232155,#232156,#232157,
#232158,#232159,#232160,#232161,#232162,#232163,#232164,#232165),
 .UNSPECIFIED.,.F.,.F.,(4,1,1,1,1,1,1,1,1,1,4),(-64.2635307283738,-63.2330807818066,
-62.0842154698814,-60.9353501579563,-59.7864848460311,-58.637619534106,
-57.4887542221808,-56.3398889102557,-55.1910235983305,-54.0421582864054,
-53.5405229522344),.UNSPECIFIED.);
#4534=B_SPLINE_CURVE_WITH_KNOTS('',3,(#232170,#232171,#232172,#232173,#232174,
#232175,#232176,#232177,#232178,#232179,#232180,#232181,#232182,#232183),
 .UNSPECIFIED.,.F.,.F.,(4,1,1,1,1,1,1,1,1,1,1,4),(-73.7805787860206,-73.5728685946076,
-72.4240032825914,-71.2751379705751,-70.1262726585589,-68.9774073465427,
-67.8285420345264,-66.6796767225102,-65.530811410494,-64.3819460984777,
-63.2330807864615,-63.0571440523894),.UNSPECIFIED.);
#4535=B_SPLINE_CURVE_WITH_KNOTS('',3,(#232184,#232185,#232186,#232187,#232188,
#232189,#232190,#232191,#232192,#232193,#232194,#232195,#232196,#232197),
 .UNSPECIFIED.,.F.,.F.,(4,1,1,1,1,1,1,1,1,1,1,4),(-74.9869473563585,-74.7217339010581,
-73.5728685891329,-72.4240032772078,-71.2751379652826,-70.1262726533575,
-68.9774073414323,-67.8285420295072,-66.679676717582,-65.5308114056569,
-64.3819460937317,-64.2635307283738),.UNSPECIFIED.);
#4536=B_SPLINE_CURVE_WITH_KNOTS('',3,(#232202,#232203,#232204,#232205,#232206,
#232207,#232208,#232209,#232210,#232211,#232212,#232213,#232214),
 .UNSPECIFIED.,.F.,.F.,(4,1,1,1,1,1,1,1,1,1,4),(-63.0571440523894,-62.0842154744453,
-60.935350162429,-59.7864848504128,-58.6376195383965,-57.4887542263803,
-56.3398889143641,-55.1910236023478,-54.0421582903316,-52.8932929783154,
-52.3342380470479),.UNSPECIFIED.);
#4537=B_SPLINE_CURVE_WITH_KNOTS('',3,(#232215,#232216,#232217,#232218,#232219,
#232220,#232221,#232222,#232223,#232224,#232225,#232226,#232227,#232228,
#232229,#232230),.UNSPECIFIED.,.F.,.F.,(4,1,1,1,1,1,1,1,1,1,1,1,1,4),(-85.7096626235023,
-85.0615217083844,-84.0403080977843,-83.0190944871841,-81.997880876584,
-80.9766672659839,-79.9554536553837,-79.4448468500836,-78.9342400447836,
-78.1683298368335,-77.4024196288834,-76.6365094209333,-75.8705992129832,
-74.9869473563585),.UNSPECIFIED.);
#4538=B_SPLINE_CURVE_WITH_KNOTS('',3,(#232235,#232236,#232237,#232238,#232239,
#232240,#232241,#232242,#232243,#232244,#232245,#232246,#232247),
 .UNSPECIFIED.,.F.,.F.,(4,1,1,1,1,1,1,1,1,1,4),(-52.3342380470479,-51.7444276662991,
-50.5955623542829,-49.4466970422667,-48.2978317302504,-47.1489664182342,
-46.000101106218,-44.8512357942017,-43.7023704821855,-42.5535051701693,
-41.611302262905),.UNSPECIFIED.);
#4539=B_SPLINE_CURVE_WITH_KNOTS('',3,(#232248,#232249,#232250,#232251,#232252,
#232253,#232254,#232255,#232256,#232257,#232258,#232259,#232260,#232261,
#232262,#232263,#232264,#232265),.UNSPECIFIED.,.F.,.F.,(4,1,1,1,1,1,1,1,
1,1,1,1,1,1,1,4),(-96.4328190852483,-95.7842646196858,-95.0183544117357,
-94.2524442037856,-93.4865339958355,-92.7206237878854,-91.9547135799353,
-91.1888033719852,-90.4228931640351,-89.656982956085,-88.8910727481349,
-88.1251625401848,-87.1039489295846,-86.7635443927179,-86.0827353189845,
-85.7096626235023),.UNSPECIFIED.);
#4540=B_SPLINE_CURVE_WITH_KNOTS('',3,(#232270,#232271,#232272,#232273,#232274,
#232275,#232276,#232277,#232278,#232279,#232280,#232281,#232282,#232283,
#232284,#232285,#232286),.UNSPECIFIED.,.F.,.F.,(4,1,1,1,1,1,1,1,1,1,1,1,
1,1,4),(-41.611302262905,-41.404639858153,-40.2557745461368,-39.1069092341206,
-38.3409990261097,-37.5750888180989,-36.8091786100881,-36.0432684020773,
-35.0220547913962,-34.0008411807151,-32.979627570034,-32.2988184962466,
-31.9584139593529,-30.9372003486718,-30.8880058140682),.UNSPECIFIED.);
#4541=B_SPLINE_CURVE_WITH_KNOTS('',3,(#232287,#232288,#232289,#232290,#232291,
#232292,#232293,#232294,#232295,#232296,#232297,#232298,#232299,#232300,
#232301,#232302,#232303,#232304),.UNSPECIFIED.,.F.,.F.,(4,1,1,1,1,1,1,1,
1,1,1,1,1,1,1,4),(-107.155851717562,-106.847412067854,-106.507007530987,
-105.485793920387,-104.464580309787,-103.443366699187,-102.677456491237,
-101.911546283287,-101.145636075336,-100.379725867386,-99.6138156594363,
-98.8479054514862,-98.0819952435361,-97.316085035586,-96.5501748276359,
-96.4328190852483),.UNSPECIFIED.);
#4542=B_SPLINE_CURVE_WITH_KNOTS('',3,(#232309,#232310,#232311,#232312,#232313,
#232314,#232315,#232316,#232317,#232318,#232319,#232320,#232321,#232322,
#232323,#232324),.UNSPECIFIED.,.F.,.F.,(4,1,1,1,1,1,1,1,1,1,1,1,1,4),(-30.8880058140682,
-29.9159867379907,-28.8947731273096,-27.8735595166285,-26.8523459059474,
-26.0864356979366,-25.3205254899257,-24.5546152819149,-23.7887050739041,
-23.0227948658933,-22.2568846578824,-21.4909744498716,-20.7250642418608,
-20.1651889318615),.UNSPECIFIED.);
#4543=B_SPLINE_CURVE_WITH_KNOTS('',3,(#232325,#232326,#232327,#232328,#232329,
#232330,#232331,#232332,#232333,#232334,#232335,#232336,#232337,#232338,
#232339),.UNSPECIFIED.,.F.,.F.,(4,1,1,1,1,1,1,1,1,1,1,1,4),(-117.8788885051,
-117.229750442289,-116.080885130363,-114.932019818438,-113.783154506513,
-112.634289194588,-111.613075583988,-110.591861973388,-109.570648362788,
-108.549434752187,-107.868625678454,-107.187816604721,-107.155851717562),
 .UNSPECIFIED.);
#4544=B_SPLINE_CURVE_WITH_KNOTS('',3,(#232345,#232346,#232347,#232348,#232349,
#232350),.UNSPECIFIED.,.F.,.F.,(4,1,1,4),(-131.01613418539,-129.867268873465,
-128.71840356154,-128.601946582974),.UNSPECIFIED.);
#4545=B_SPLINE_CURVE_WITH_KNOTS('',3,(#232353,#232354,#232355,#232356,#232357,
#232358,#232359,#232360,#232361),.UNSPECIFIED.,.F.,.F.,(4,1,1,1,1,1,4),
(-9.44220781177612,-9.23641112169843,-8.0875458096822,-6.93868049766596,
-5.78981518564973,-4.64094987363349,-3.68007705252639),.UNSPECIFIED.);
#4546=B_SPLINE_CURVE_WITH_KNOTS('',3,(#232367,#232368,#232369,#232370,#232371,
#232372,#232373,#232374,#232375),.UNSPECIFIED.,.F.,.F.,(4,1,1,1,1,1,4),
(-9.44201106768978,-8.85693234680702,-7.70448704634841,-6.55204174588981,
-5.3995964454312,-4.24715114497259,-3.67978329706025),.UNSPECIFIED.);
#4547=B_SPLINE_CURVE_WITH_KNOTS('',3,(#232378,#232379,#232380,#232381,#232382,
#232383),.UNSPECIFIED.,.F.,.F.,(4,1,1,4),(-131.01613418539,-129.863688885019,
-128.711243584648,-128.602026773892),.UNSPECIFIED.);
#4548=B_SPLINE_CURVE_WITH_KNOTS('',3,(#232388,#232389,#232390,#232391,#232392,
#232393,#232394,#232395,#232396,#232397,#232398,#232399,#232400),
 .UNSPECIFIED.,.F.,.F.,(4,1,1,1,1,1,1,1,1,1,4),(-20.1650696139217,-19.2289400509345,
-18.0764947504759,-16.9240494500173,-15.7716041495587,-14.6191588491001,
-13.4667135486414,-12.3142682481828,-11.1618229477242,-10.0093776472656,
-9.44201106768978),.UNSPECIFIED.);
#4549=B_SPLINE_CURVE_WITH_KNOTS('',3,(#232401,#232402,#232403,#232404,#232405,
#232406,#232407,#232408,#232409,#232410,#232411,#232412,#232413),
 .UNSPECIFIED.,.F.,.F.,(4,1,1,1,1,1,1,1,1,1,4),(-128.602026773892,-127.558798284276,
-126.406352983905,-125.253907683534,-124.101462383163,-122.949017082791,
-121.79657178242,-120.644126482049,-119.491681181678,-118.339235881306,
-117.878967193266),.UNSPECIFIED.);
#4550=B_SPLINE_CURVE_WITH_KNOTS('',3,(#232418,#232419,#232420,#232421,#232422,
#232423,#232424,#232425,#232426,#232427,#232428,#232429,#232430,#232431,
#232432,#232433,#232434),.UNSPECIFIED.,.F.,.F.,(4,1,1,1,1,1,1,1,1,1,1,1,
1,1,4),(-30.8881291672815,-30.7533930555206,-29.6009477550619,-28.5765519324321,
-27.5521561098022,-26.5277602871723,-25.7594634201999,-24.9911665532275,
-24.2228696862551,-23.4545728192827,-22.6862759523103,-21.9179790853379,
-21.1496822183655,-20.3813853513931,-20.1650696139217),.UNSPECIFIED.);
#4551=B_SPLINE_CURVE_WITH_KNOTS('',3,(#232435,#232436,#232437,#232438,#232439,
#232440,#232441,#232442,#232443,#232444,#232445,#232446,#232447,#232448,
#232449,#232450),.UNSPECIFIED.,.F.,.F.,(4,1,1,1,1,1,1,1,1,1,1,1,1,4),(-117.878967193266,
-117.186790580935,-116.034345280564,-114.881899980193,-113.729454679821,
-112.57700937945,-111.808712512536,-111.040415645622,-110.272118778707,
-109.503821911793,-108.735525044879,-107.967228177965,-107.198931311051,
-107.155906138392),.UNSPECIFIED.);
#4552=B_SPLINE_CURVE_WITH_KNOTS('',3,(#232455,#232456,#232457,#232458,#232459,
#232460,#232461,#232462,#232463,#232464,#232465,#232466,#232467),
 .UNSPECIFIED.,.F.,.F.,(4,1,1,1,1,1,1,1,1,1,4),(-41.6111900747665,-41.125400759648,
-39.9729554591894,-38.8205101587308,-37.6680648582722,-36.5156195578136,
-35.363174257355,-34.2107289568964,-33.0582836564378,-31.9058383559792,
-30.8881291672815),.UNSPECIFIED.);
#4553=B_SPLINE_CURVE_WITH_KNOTS('',3,(#232468,#232469,#232470,#232471,#232472,
#232473,#232474,#232475,#232476,#232477,#232478,#232479,#232480,#232481,
#232482,#232483),.UNSPECIFIED.,.F.,.F.,(4,1,1,1,1,1,1,1,1,1,1,1,1,4),(-107.155906138392,
-106.430634444137,-105.747703895768,-105.0647733474,-104.381842799032,-103.35744697648,
-102.845249065204,-102.333051153928,-101.308655331375,-100.284259508823,
-99.2598636862708,-98.2354678637186,-97.2110720411664,-96.4328437454445),
 .UNSPECIFIED.);
#4554=B_SPLINE_CURVE_WITH_KNOTS('',3,(#232488,#232489,#232490,#232491,#232492,
#232493,#232494,#232495,#232496,#232497,#232498,#232499,#232500),
 .UNSPECIFIED.,.F.,.F.,(4,1,1,1,1,1,1,1,1,1,4),(-52.3342523435964,-51.4974084637755,
-50.3449631633169,-49.1925178628583,-48.0400725623997,-46.887627261941,
-45.7351819614824,-44.5827366610238,-43.4302913605652,-42.2778460601066,
-41.6111900747665),.UNSPECIFIED.);
#4555=B_SPLINE_CURVE_WITH_KNOTS('',3,(#232501,#232502,#232503,#232504,#232505,
#232506,#232507,#232508,#232509,#232510,#232511,#232512,#232513,#232514,
#232515,#232516,#232517,#232518),.UNSPECIFIED.,.F.,.F.,(4,1,1,1,1,1,1,1,
1,1,1,1,1,1,1,4),(-96.4328437454445,-96.1866762186141,-95.1622803960619,
-94.9915477589699,-94.8208151218778,-94.1378845735097,-93.3695877065955,
-92.6012908396813,-91.8329939727671,-91.0646971058529,-90.0403012833007,
-89.5281033720246,-88.3756580716533,-87.223212771282,-86.0707674709108,
-85.7097805130609),.UNSPECIFIED.);
#4556=B_SPLINE_CURVE_WITH_KNOTS('',3,(#232523,#232524,#232525,#232526,#232527,
#232528,#232529,#232530,#232531,#232532,#232533,#232534,#232535,#232536,
#232537,#232538),.UNSPECIFIED.,.F.,.F.,(4,1,1,1,1,1,1,1,1,1,1,1,1,4),(-63.0573155280035,
-62.6377130348753,-61.8694161679029,-61.2931935176736,-61.005082192559,
-60.7169708674443,-59.5645255669857,-58.4120802665271,-57.2596349660685,
-56.1071896656099,-54.9547443651513,-53.8022990646927,-52.6498537642341,
-52.3342523435964),.UNSPECIFIED.);
#4557=B_SPLINE_CURVE_WITH_KNOTS('',3,(#232539,#232540,#232541,#232542,#232543,
#232544,#232545,#232546,#232547,#232548,#232549,#232550,#232551,#232552),
 .UNSPECIFIED.,.F.,.F.,(4,1,1,1,1,1,1,1,1,1,1,4),(-85.7097805130609,-84.9183221705395,
-83.7658768701682,-82.6134315697969,-81.4609862694257,-80.3085409690544,
-79.1560956686831,-78.0036503683119,-77.4274277181262,-76.8512050679406,
-75.6987597675693,-74.9867174170421),.UNSPECIFIED.);
#4558=B_SPLINE_CURVE_WITH_KNOTS('',3,(#232557,#232558,#232559,#232560,#232561,
#232562,#232563,#232564,#232565,#232566,#232567,#232568,#232569,#232570,
#232571),.UNSPECIFIED.,.F.,.F.,(4,1,1,1,1,1,1,1,1,1,1,1,4),(-73.7803786871991,
-73.393869172489,-72.2414238720304,-71.0889785715718,-69.9365332711132,
-68.7840879706546,-67.631642670196,-66.4791973697374,-65.3267520692788,
-64.7505294190495,-64.1743067688201,-63.4060099018477,-63.0573155280035),
 .UNSPECIFIED.);
#4559=B_SPLINE_CURVE_WITH_KNOTS('',3,(#232572,#232573,#232574,#232575,#232576,
#232577,#232578,#232579,#232580,#232581,#232582,#232583,#232584,#232585),
 .UNSPECIFIED.,.F.,.F.,(4,1,1,1,1,1,1,1,1,1,1,4),(-74.9867174170421,-74.5463144671981,
-73.3938691668268,-72.2414238664555,-71.0889785660843,-69.936533265713,
-68.7840879653417,-67.6316426649704,-66.4791973645992,-65.710900497685,
-64.9426036307708,-64.2636553366341),.UNSPECIFIED.);
#4560=B_SPLINE_CURVE_WITH_KNOTS('',3,(#232590,#232591,#232592,#232593,#232594,
#232595,#232596,#232597,#232598,#232599,#232600,#232601,#232602),
 .UNSPECIFIED.,.F.,.F.,(4,1,1,1,1,1,1,1,1,1,4),(-84.5034408983456,-83.7658768766165,
-82.6134315761579,-81.4609862756993,-80.3085409752406,-79.156095674782,
-78.0036503743234,-76.8512050738648,-75.6987597734062,-74.5463144729476,
-73.7803786871991),.UNSPECIFIED.);
#4561=B_SPLINE_CURVE_WITH_KNOTS('',3,(#232603,#232604,#232605,#232606,#232607,
#232608,#232609,#232610,#232611,#232612,#232613,#232614,#232615,#232616,
#232617),.UNSPECIFIED.,.F.,.F.,(4,1,1,1,1,1,1,1,1,1,1,1,4),(-64.2636553366341,
-64.1743067638566,-63.4060098969425,-62.6377130300283,-61.8694161631141,
-60.7169708627428,-59.5645255623715,-58.4120802620003,-57.259634961629,
-56.1071896612577,-54.9547443608865,-53.8022990605152,-53.5405946427653),
 .UNSPECIFIED.);
#4562=B_SPLINE_CURVE_WITH_KNOTS('',3,(#232622,#232623,#232624,#232625,#232626,
#232627,#232628,#232629,#232630,#232631,#232632,#232633,#232634,#232635,
#232636,#232637),.UNSPECIFIED.,.F.,.F.,(4,1,1,1,1,1,1,1,1,1,1,1,1,4),(-95.226501739221,
-94.8208151291639,-94.1378845807439,-93.3695877137715,-92.6012908467991,
-91.8329939798267,-91.0646971128543,-90.2964002458819,-89.5281033789095,
-88.3756580784509,-87.2232127779923,-86.0707674775337,-84.9183221770751,
-84.5034408983456),.UNSPECIFIED.);
#4563=B_SPLINE_CURVE_WITH_KNOTS('',3,(#232638,#232639,#232640,#232641,#232642,
#232643,#232644,#232645,#232646,#232647,#232648,#232649,#232650,#232651),
 .UNSPECIFIED.,.F.,.F.,(4,1,1,1,1,1,1,1,1,1,1,4),(-53.5405946427653,-52.6498537601439,
-51.8815568932297,-51.1132600263156,-50.3449631594014,-49.1925178590301,
-48.0400725586588,-46.8876272582876,-45.7351819579163,-44.582736657545,
-43.4302913571738,-42.8175352696573),.UNSPECIFIED.);
#4564=B_SPLINE_CURVE_WITH_KNOTS('',3,(#232656,#232657,#232658,#232659,#232660,
#232661,#232662,#232663,#232664,#232665,#232666,#232667,#232668,#232669,
#232670,#232671),.UNSPECIFIED.,.F.,.F.,(4,1,1,1,1,1,1,1,1,1,1,1,1,4),(-105.949561235553,
-105.406238629673,-105.064773355463,-104.381842807043,-103.357446984413,
-102.333051161783,-101.308655339153,-100.284259516523,-99.2598636938933,
-98.2354678712634,-97.2110720486336,-96.1866762260037,-95.8452109517937,
-95.226501739221),.UNSPECIFIED.);
#4565=B_SPLINE_CURVE_WITH_KNOTS('',3,(#232672,#232673,#232674,#232675,#232676,
#232677,#232678,#232679,#232680,#232681,#232682,#232683,#232684),
 .UNSPECIFIED.,.F.,.F.,(4,1,1,1,1,1,1,1,1,1,4),(-42.8175352696573,-42.2778460568025,
-41.1254007564312,-39.97295545606,-38.8205101556887,-37.6680648553174,-36.5156195549461,
-35.3631742545749,-34.2107289542036,-33.0582836538323,-32.094476829658),
 .UNSPECIFIED.);
#4566=B_SPLINE_CURVE_WITH_KNOTS('',3,(#232689,#232690,#232691,#232692,#232693,
#232694,#232695,#232696,#232697,#232698,#232699,#232700,#232701,#232702,
#232703,#232704),.UNSPECIFIED.,.F.,.F.,(4,1,1,1,1,1,1,1,1,1,1,1,1,4),(-116.672619747295,
-116.034345289457,-114.881899988999,-113.72945468854,-112.577009388082,
-111.808712521109,-111.040415654137,-110.272118787164,-109.503821920192,
-108.73552505322,-107.967228186247,-107.198931319275,-106.430634452302,
-105.949561235553),.UNSPECIFIED.);
#4567=B_SPLINE_CURVE_WITH_KNOTS('',3,(#232705,#232706,#232707,#232708,#232709,
#232710,#232711,#232712,#232713,#232714,#232715,#232716,#232717,#232718,
#232719,#232720),.UNSPECIFIED.,.F.,.F.,(4,1,1,1,1,1,1,1,1,1,1,1,1,4),(-32.094476829658,
-31.9058383534611,-30.7533930530898,-29.6009477527185,-28.5765519301663,
-27.552156107614,-26.5277602850618,-25.7594634181476,-24.9911665512334,
-24.2228696843193,-23.4545728174051,-22.6862759504909,-21.9179790835767,
-21.3714187368631),.UNSPECIFIED.);
#4568=B_SPLINE_CURVE_WITH_KNOTS('',3,(#232725,#232726,#232727,#232728,#232729,
#232730,#232731,#232732,#232733,#232734,#232735,#232736,#232737),
 .UNSPECIFIED.,.F.,.F.,(4,1,1,1,1,1,1,1,1,1,4),(-127.395677826708,-126.406352993585,
-125.253907693126,-124.101462392668,-122.949017092209,-121.796571791751,
-120.644126491292,-119.491681190833,-118.339235890375,-117.186790589916,
-116.672619747295),.UNSPECIFIED.);
#4569=B_SPLINE_CURVE_WITH_KNOTS('',3,(#232738,#232739,#232740,#232741,#232742,
#232743,#232744,#232745,#232746,#232747,#232748,#232749,#232750,#232751),
 .UNSPECIFIED.,.F.,.F.,(4,1,1,1,1,1,1,1,1,1,1,4),(-21.3714187368631,-21.1496822166626,
-20.3813853497484,-19.2289400493771,-18.0764947490058,-16.9240494486346,
-15.7716041482633,-14.619158847892,-13.4667135475207,-12.3142682471495,
-11.1618229467782,-10.6483603360301),.UNSPECIFIED.);
#4570=B_SPLINE_CURVE_WITH_KNOTS('',3,(#233414,#233415,#233416,#233417,#233418,
#233419,#233420,#233421,#233422,#233423,#233424,#233425,#233426,#233427,
#233428,#233429,#233430,#233431,#233432,#233433),.UNSPECIFIED.,.F.,.F.,
(4,2,2,2,2,2,2,2,2,4),(0.,0.649991643051328,1.37412023642302,1.97305068051396,
2.24988145073987,2.35833711130681,2.40339492315584,2.43490757943432,2.45147409440681,
2.46890514323796),.UNSPECIFIED.);
#4571=B_SPLINE_CURVE_WITH_KNOTS('',3,(#233434,#233435,#233436,#233437,#233438,
#233439,#233440,#233441,#233442,#233443),.UNSPECIFIED.,.F.,.F.,(4,1,1,1,
1,1,1,4),(-10.6483603360301,-10.0093776464069,-8.85693234603567,-7.7044870456644,
-6.55204174529313,-5.39959644492186,-4.24715114455059,-3.67978329724087),
 .UNSPECIFIED.);
#4572=B_SPLINE_CURVE_WITH_KNOTS('',3,(#233445,#233446,#233447,#233448,#233449,
#233450,#233451,#233452,#233453,#233454,#233455,#233456,#233457,#233458,
#233459,#233460,#233461,#233462,#233463,#233464),.UNSPECIFIED.,.F.,.F.,
(4,2,2,2,2,2,2,2,2,4),(0.,0.00446032643224185,0.00847171505699482,0.0134488378471742,
0.0224445237415636,0.0435532618223624,0.108921609446826,0.18375943773117,
0.294074926731355,0.403684214869429),.UNSPECIFIED.);
#4573=B_SPLINE_CURVE_WITH_KNOTS('',3,(#233465,#233466,#233467,#233468,#233469,
#233470,#233471,#233472,#233473,#233474,#233475,#233476,#233477,#233478,
#233479,#233480,#233481,#233482,#233483,#233484,#233485,#233486,#233487,
#233488,#233489,#233490,#233491,#233492,#233493,#233494,#233495,#233496,
#233497,#233498,#233499,#233500,#233501,#233502,#233503,#233504,#233505,
#233506,#233507,#233508,#233509,#233510,#233511,#233512,#233513,#233514,
#233515,#233516,#233517,#233518,#233519,#233520,#233521,#233522,#233523,
#233524,#233525,#233526,#233527,#233528,#233529,#233530,#233531,#233532,
#233533,#233534,#233535,#233536,#233537,#233538,#233539,#233540,#233541,
#233542,#233543,#233544,#233545,#233546,#233547,#233548,#233549,#233550,
#233551,#233552,#233553,#233554,#233555,#233556,#233557,#233558,#233559,
#233560,#233561,#233562,#233563,#233564,#233565,#233566,#233567,#233568,
#233569,#233570,#233571,#233572,#233573,#233574,#233575,#233576,#233577,
#233578,#233579,#233580,#233581,#233582,#233583,#233584,#233585,#233586,
#233587,#233588,#233589,#233590,#233591,#233592,#233593,#233594,#233595,
#233596,#233597,#233598,#233599,#233600,#233601,#233602,#233603,#233604,
#233605,#233606,#233607,#233608,#233609,#233610,#233611,#233612,#233613,
#233614,#233615,#233616,#233617,#233618,#233619,#233620,#233621,#233622,
#233623,#233624,#233625,#233626,#233627,#233628,#233629,#233630,#233631,
#233632,#233633,#233634,#233635,#233636,#233637,#233638,#233639,#233640,
#233641,#233642,#233643,#233644,#233645,#233646,#233647,#233648,#233649,
#233650,#233651,#233652,#233653,#233654,#233655,#233656,#233657,#233658,
#233659,#233660,#233661,#233662,#233663,#233664,#233665,#233666,#233667,
#233668,#233669,#233670,#233671,#233672,#233673,#233674,#233675,#233676,
#233677,#233678,#233679,#233680,#233681,#233682,#233683,#233684,#233685,
#233686,#233687,#233688,#233689,#233690,#233691,#233692,#233693,#233694,
#233695,#233696,#233697,#233698,#233699,#233700,#233701,#233702,#233703,
#233704,#233705,#233706,#233707,#233708,#233709,#233710,#233711,#233712,
#233713,#233714,#233715,#233716,#233717,#233718,#233719,#233720,#233721,
#233722,#233723,#233724,#233725,#233726,#233727,#233728,#233729,#233730,
#233731,#233732,#233733,#233734,#233735,#233736,#233737,#233738,#233739,
#233740,#233741,#233742,#233743,#233744,#233745,#233746,#233747,#233748,
#233749,#233750,#233751,#233752,#233753,#233754,#233755,#233756,#233757,
#233758,#233759,#233760,#233761,#233762,#233763,#233764,#233765,#233766,
#233767,#233768,#233769,#233770,#233771,#233772,#233773,#233774,#233775,
#233776,#233777,#233778,#233779,#233780,#233781,#233782,#233783,#233784,
#233785,#233786,#233787,#233788,#233789,#233790,#233791,#233792,#233793,
#233794,#233795,#233796,#233797,#233798,#233799,#233800,#233801,#233802,
#233803,#233804,#233805,#233806,#233807,#233808,#233809,#233810,#233811,
#233812,#233813,#233814,#233815,#233816,#233817,#233818,#233819,#233820,
#233821,#233822,#233823,#233824,#233825,#233826,#233827,#233828,#233829,
#233830,#233831,#233832,#233833,#233834,#233835,#233836,#233837,#233838,
#233839,#233840,#233841,#233842,#233843,#233844,#233845,#233846,#233847,
#233848,#233849),.UNSPECIFIED.,.F.,.F.,(4,3,3,3,3,3,3,3,3,3,3,3,3,3,3,3,
3,3,3,3,3,3,3,3,3,3,3,3,3,3,3,3,3,3,3,3,3,3,3,3,3,3,3,3,3,3,3,3,3,3,3,3,
3,3,3,3,3,3,3,3,3,3,3,3,3,3,3,3,3,3,3,3,3,3,3,3,3,3,3,3,3,3,3,3,3,3,3,3,
3,3,3,3,3,3,3,3,3,3,3,3,3,3,3,3,3,3,3,3,3,3,3,3,3,3,3,3,3,3,3,3,3,3,3,3,
3,3,3,3,4),(4.31960609951185,4.99419545970953,5.66947164032756,6.34474782094558,
7.02002400156361,7.69530018218164,8.37057636279967,9.04585254341769,9.72112872403572,
10.3964049046538,11.0716810852718,11.7469572658898,12.4222334465078,13.0975096271259,
13.7727858077439,14.4480619883619,15.1233381689799,15.573522289392,16.023706409804,
16.473890530216,16.924074650628,17.37425877104,17.8244428914521,18.2746270118641,
18.7248111322761,19.3250566261588,19.9253021200415,20.5255476139242,21.2008237945422,
21.8760999751602,22.5513761557783,23.2266523363963,23.9019285170143,24.5772046976323,
25.2524808782504,25.9277570588684,26.6030332394864,27.2783094201044,27.9535856007225,
28.6288617813405,29.3041379619585,29.9794141425766,30.6546903231946,31.3299665038126,
32.0052426844306,32.6805188650487,33.1307029854607,33.5808871058727,34.0310712262847,
34.7063474069028,35.3816235875208,36.0568997681388,36.7321759487568,37.4074521293749,
38.0827283099929,38.7580044906109,39.4332806712289,39.883464791641,40.333648912053,
40.783833032465,41.234017152877,41.684201273289,42.1343853937011,42.8096615743191,
43.4849377549371,44.1602139355551,44.8354901161732,45.5107662967912,46.1860424774092,
46.8613186580273,47.5365948386453,48.2118710192633,48.5495091095723,48.8871471998813,
49.5624233804994,50.2376995611174,50.9129757417354,51.5882519223534,52.2635281029715,
52.9388042835895,53.6140804642075,54.2893566448256,54.9646328254436,55.6399090060616,
55.940031753003,56.5402772468857,56.9904613672977,57.4406454877097,57.8908296081217,
58.3410137285337,58.7411773911222,58.8412183067693,58.9412592224164,59.5415047162991,
60.1417502101818,60.7419957040645,61.3422411979472,61.9424866918299,62.5427321857126,
63.1429776795953,63.4431004265366,63.7432231734779,64.3434686673606,64.7436323299491,
65.1437959925376,65.543959655126,65.994143775538,66.4443278959501,66.8945120163621,
67.3446961367741,67.7948802571861,68.2450643775981,68.6952484980101,69.1454326184222,
69.8207087990402,70.4959849796582,71.1712611602763,71.8465373408943,72.5218135215123,
73.1970897021303,73.8723658827484,74.5476420633664,75.2229182439844,75.8981944246025,
76.5734706052205,77.2487467858385,77.9240229664565,78.5992991470746,78.9324316222694),
 .UNSPECIFIED.);
#4574=B_SPLINE_CURVE_WITH_KNOTS('',3,(#234531,#234532,#234533,#234534,#234535,
#234536,#234537,#234538,#234539,#234540,#234541,#234542,#234543,#234544,
#234545,#234546,#234547,#234548,#234549,#234550,#234551,#234552),
 .UNSPECIFIED.,.F.,.F.,(4,2,2,2,2,2,2,2,2,2,4),(1.30672635224152,1.38848116996013,
1.83779442321377,2.24975230172575,2.65613711305617,2.86330422281054,2.93115270387367,
2.94773537836602,2.95729853161846,2.96452830318441,2.97130413030182),
 .UNSPECIFIED.);
#4575=B_SPLINE_CURVE_WITH_KNOTS('',3,(#234554,#234555,#234556,#234557,#234558,
#234559,#234560,#234561,#234562,#234563,#234564,#234565,#234566,#234567,
#234568,#234569,#234570,#234571,#234572,#234573,#234574,#234575,#234576,
#234577,#234578,#234579,#234580,#234581,#234582,#234583,#234584,#234585,
#234586,#234587,#234588,#234589,#234590,#234591,#234592,#234593,#234594,
#234595,#234596,#234597,#234598,#234599,#234600,#234601,#234602,#234603,
#234604,#234605,#234606,#234607,#234608,#234609,#234610,#234611,#234612,
#234613,#234614,#234615,#234616,#234617,#234618,#234619,#234620,#234621,
#234622,#234623,#234624,#234625,#234626,#234627,#234628,#234629,#234630,
#234631,#234632,#234633,#234634,#234635,#234636,#234637,#234638,#234639,
#234640,#234641,#234642,#234643,#234644,#234645,#234646,#234647,#234648,
#234649,#234650,#234651,#234652,#234653,#234654,#234655,#234656,#234657,
#234658,#234659,#234660,#234661,#234662,#234663,#234664,#234665,#234666,
#234667,#234668,#234669,#234670,#234671,#234672,#234673,#234674,#234675,
#234676,#234677,#234678,#234679,#234680,#234681,#234682,#234683,#234684,
#234685,#234686,#234687,#234688),.UNSPECIFIED.,.F.,.F.,(4,1,1,1,1,1,1,1,
1,1,1,1,1,1,1,1,1,1,1,1,1,1,1,1,1,1,1,1,1,1,1,1,1,1,1,1,1,1,1,1,1,1,1,1,
1,1,1,1,1,1,1,1,1,1,1,1,1,1,1,1,1,1,1,1,1,1,1,1,1,1,1,1,1,1,1,1,1,1,1,1,
1,1,1,1,1,1,1,1,1,1,1,1,1,1,1,1,1,1,1,1,1,1,1,1,1,1,1,1,1,1,1,1,1,1,1,1,
1,1,1,1,1,1,1,1,1,1,1,1,1,1,1,1,4),(3.18086256175966,3.85722311446211,4.53358366716455,
5.209944219867,5.88630477256944,6.56266532527189,7.23902587797433,7.91538643067678,
8.59174698337922,9.26810753608166,9.94446808878411,10.6208286414866,11.297189194189,
11.9735497468914,12.6499102995939,13.3262708522963,14.0026314049988,14.4535384401337,
14.9044454752687,15.3553525104037,15.8062595455386,16.2571665806736,16.7080736158086,
17.1589806509435,17.6098876860785,18.0607947212134,18.5117017563484,18.9626087914834,
19.4135158266183,20.0898763793208,20.7662369320232,21.4425974847257,22.1189580374281,
22.7953185901306,23.471679142833,24.1480396955354,24.8244002482379,25.5007608009403,
26.1771213536428,26.8534819063452,27.1916621826964,27.5298424590477,27.9807494941826,
28.4316565293176,28.8825635644525,29.558924117155,30.2352846698574,30.9116452225599,
31.5880057752623,32.2643663279648,32.9407268806672,33.6170874333697,34.2934479860721,
34.9698085387745,35.646169091477,36.3225296441794,36.9988901968819,37.6752507495843,
38.3516113022868,39.0279718549892,39.7043324076917,40.3806929603941,41.0570535130965,
41.5079605482315,41.9588675833665,42.4097746185014,42.8606816536364,43.3115886887714,
43.7624957239063,44.4388562766088,45.1152168293112,45.7915773820137,46.4679379347161,
46.9188449698511,47.369752004986,47.820659040121,48.271566075256,48.8727754554359,
49.4739848356159,50.0751942157958,50.3757989058858,50.6764035959758,51.2776129761557,
51.8788223563357,52.4800317365156,52.8808379899689,53.2816442434222,53.6824504968755,
54.1333575320105,54.5842645671454,55.0351716022804,55.4860786374154,55.9369856725503,
56.3878927076853,56.8387997428203,57.2897067779552,57.7406138130902,58.1915208482251,
58.6424278833601,59.0933349184951,59.54424195363,59.995148988765,60.4460560239,
60.8969630590349,61.3478700941699,61.7987771293048,62.2496841644398,62.7005911995748,
63.3018005797547,63.9030099599347,64.5042193401146,64.9050255935679,65.3058318470212,
65.7066381004745,66.3078474806545,66.9090568608344,67.5102662410144,68.1114756211943,
68.7878361738967,69.4641967265992,70.1405572793016,70.8169178320041,71.4932783847065,
72.169638937409,72.8459994901114,73.5223600428139,74.1987205955163,74.8750811482188,
75.5514417009212,76.2278022536237,76.9041628063261,77.5805233590285,77.7936880845173),
 .UNSPECIFIED.);
#4576=B_SPLINE_CURVE_WITH_KNOTS('',3,(#234689,#234690,#234691,#234692,#234693,
#234694,#234695,#234696,#234697,#234698,#234699,#234700,#234701,#234702,
#234703,#234704,#234705,#234706,#234707,#234708,#234709,#234710,#234711,
#234712),.UNSPECIFIED.,.F.,.F.,(4,2,2,2,2,2,2,2,2,2,2,4),(1.64350655501966,
1.64563501772436,1.65980199468442,1.67291647609495,1.68981782210161,1.72116869358396,
1.80497962784316,2.0644488040966,2.64862152993739,3.23057452328022,3.54878485711226,
3.87904854003993),.UNSPECIFIED.);
#4577=B_SPLINE_CURVE_WITH_KNOTS('',3,(#235364,#235365,#235366,#235367,#235368,
#235369,#235370,#235371,#235372,#235373,#235374,#235375,#235376,#235377,
#235378,#235379,#235380,#235381,#235382,#235383),.UNSPECIFIED.,.F.,.F.,
(4,2,2,2,2,2,2,2,2,4),(0.,0.649991643051606,1.37412023642532,1.97305068052417,
2.24988145075609,2.35833711130358,2.40339492313481,2.43490757940385,2.45147409436982,
2.46890514319115),.UNSPECIFIED.);
#4578=B_SPLINE_CURVE_WITH_KNOTS('',3,(#235385,#235386,#235387,#235388,#235389,
#235390,#235391),.UNSPECIFIED.,.F.,.F.,(4,1,1,1,4),(-131.016134195419,-129.863688894961,
-128.711243594502,-127.558798294044,-127.395677826708),.UNSPECIFIED.);
#4579=B_SPLINE_CURVE_WITH_KNOTS('',3,(#235393,#235394,#235395,#235396,#235397,
#235398,#235399,#235400,#235401,#235402,#235403,#235404,#235405,#235406,
#235407,#235408,#235409,#235410,#235411,#235412),.UNSPECIFIED.,.F.,.F.,
(4,2,2,2,2,2,2,2,2,4),(0.,0.00446032643227941,0.00847171505727904,0.0134488378481078,
0.0224445237426527,0.0435532618298112,0.108921609491803,0.183759437818512,
0.29407492687331,0.403684215062981),.UNSPECIFIED.);
#4580=B_SPLINE_CURVE_WITH_KNOTS('',3,(#235413,#235414,#235415,#235416,#235417,
#235418,#235419,#235420,#235421,#235422,#235423,#235424,#235425,#235426,
#235427,#235428,#235429,#235430,#235431,#235432,#235433,#235434,#235435,
#235436,#235437,#235438,#235439,#235440,#235441,#235442,#235443,#235444,
#235445,#235446,#235447,#235448,#235449,#235450,#235451,#235452,#235453,
#235454,#235455,#235456,#235457,#235458,#235459,#235460,#235461,#235462,
#235463,#235464,#235465,#235466,#235467,#235468,#235469,#235470,#235471,
#235472,#235473,#235474,#235475,#235476,#235477,#235478,#235479,#235480,
#235481,#235482,#235483,#235484,#235485,#235486,#235487,#235488,#235489,
#235490,#235491,#235492,#235493,#235494,#235495,#235496,#235497,#235498,
#235499,#235500,#235501,#235502,#235503,#235504,#235505,#235506,#235507,
#235508,#235509,#235510,#235511,#235512,#235513,#235514,#235515,#235516,
#235517,#235518,#235519,#235520,#235521,#235522,#235523,#235524,#235525,
#235526,#235527,#235528,#235529,#235530,#235531,#235532,#235533,#235534,
#235535,#235536,#235537,#235538,#235539,#235540,#235541,#235542,#235543,
#235544,#235545,#235546,#235547,#235548,#235549,#235550,#235551,#235552,
#235553,#235554,#235555,#235556,#235557,#235558,#235559,#235560,#235561,
#235562,#235563,#235564,#235565,#235566,#235567,#235568,#235569,#235570,
#235571,#235572,#235573,#235574,#235575,#235576,#235577,#235578,#235579,
#235580,#235581,#235582,#235583,#235584,#235585,#235586,#235587,#235588,
#235589,#235590,#235591,#235592,#235593,#235594,#235595,#235596,#235597,
#235598,#235599,#235600,#235601,#235602,#235603,#235604,#235605,#235606,
#235607,#235608,#235609,#235610,#235611,#235612,#235613,#235614,#235615,
#235616,#235617,#235618,#235619,#235620,#235621,#235622,#235623,#235624,
#235625,#235626,#235627,#235628,#235629,#235630,#235631,#235632,#235633,
#235634,#235635,#235636,#235637,#235638,#235639,#235640,#235641,#235642,
#235643,#235644,#235645,#235646,#235647,#235648,#235649,#235650,#235651,
#235652,#235653,#235654,#235655,#235656,#235657,#235658,#235659,#235660,
#235661,#235662,#235663,#235664,#235665,#235666,#235667,#235668,#235669,
#235670,#235671,#235672,#235673,#235674,#235675,#235676,#235677,#235678,
#235679,#235680,#235681,#235682,#235683,#235684,#235685,#235686,#235687,
#235688,#235689,#235690,#235691,#235692,#235693,#235694,#235695,#235696,
#235697,#235698,#235699,#235700,#235701,#235702,#235703,#235704,#235705,
#235706,#235707,#235708,#235709,#235710,#235711,#235712,#235713,#235714,
#235715,#235716,#235717,#235718,#235719,#235720,#235721,#235722,#235723,
#235724,#235725,#235726,#235727,#235728,#235729,#235730,#235731,#235732,
#235733,#235734,#235735,#235736,#235737,#235738,#235739,#235740,#235741,
#235742,#235743,#235744,#235745,#235746,#235747,#235748,#235749,#235750,
#235751,#235752,#235753,#235754,#235755,#235756,#235757,#235758,#235759,
#235760,#235761,#235762,#235763,#235764,#235765,#235766,#235767,#235768,
#235769,#235770,#235771,#235772,#235773,#235774,#235775,#235776,#235777,
#235778,#235779,#235780,#235781,#235782,#235783,#235784,#235785,#235786,
#235787,#235788,#235789,#235790,#235791),.UNSPECIFIED.,.F.,.F.,(4,3,3,3,
3,3,3,3,3,3,3,3,3,3,3,3,3,3,3,3,3,3,3,3,3,3,3,3,3,3,3,3,3,3,3,3,3,3,3,3,
3,3,3,3,3,3,3,3,3,3,3,3,3,3,3,3,3,3,3,3,3,3,3,3,3,3,3,3,3,3,3,3,3,3,3,3,
3,3,3,3,3,3,3,3,3,3,3,3,3,3,3,3,3,3,3,3,3,3,3,3,3,3,3,3,3,3,3,3,3,3,3,3,
3,3,3,3,3,3,3,3,3,3,3,3,3,3,4),(-76.6549445467651,-75.9803551865269,-75.3050790058666,
-74.6298028252063,-73.9545266445459,-73.2792504638856,-72.6039742832252,
-71.9286981025649,-71.2534219219046,-70.5781457412442,-69.9028695605839,
-69.2275933799236,-68.5523171992632,-67.8770410186029,-67.2017648379426,
-66.5264886572822,-65.8512124766219,-65.4010283561817,-64.9508442357415,
-64.5006601153012,-64.050475994861,-63.6002918744208,-63.1501077539806,
-62.6999236335404,-62.2497395131001,-61.6494940191798,-61.0492485252595,
-60.4490030313392,-59.7737268506789,-59.0984506700186,-58.4231744893582,
-57.7478983086979,-57.0726221280376,-56.3973459473772,-55.7220697667169,
-55.0467935860566,-54.3715174053962,-53.6962412247359,-53.0209650440756,
-52.3456888634152,-51.6704126827549,-50.9951365020946,-50.3198603214342,
-49.6445841407739,-48.9693079601136,-48.2940317794532,-47.6187555987929,
-46.9434794181326,-46.2682032374722,-45.5929270568119,-44.9176508761516,
-44.2423746954912,-43.5670985148309,-42.8918223341706,-42.2165461535102,
-42.0477271083452,-41.8789080631801,-41.5412699728499,-41.0910858524097,
-40.6409017319695,-40.1907176115293,-39.8530795211991,-39.5154414308689,
-38.8401652502086,-38.1648890695482,-37.4896128888879,-36.8143367082276,
-36.1390605275672,-35.4637843469069,-34.7885081662466,-34.1132319855862,
-33.4379558049259,-32.7626796242656,-32.0874034436053,-31.4121272629449,
-30.7368510822846,-30.0615749016243,-29.3862987209639,-28.7110225403036,
-28.0357463596432,-27.3604701789829,-26.6851939983226,-26.0099178176622,
-25.3346416370019,-24.8844575165617,-24.4342733961214,-23.9840892756812,
-23.533905155241,-23.0837210348008,-22.6335369143606,-22.233373251747,-21.6331277578268,
-21.43304592652,-20.8328004325997,-20.2325549386794,-19.6323094447591,-19.0320639508388,
-18.4318184569185,-17.8315729629982,-17.2313274690779,-16.6310819751576,
-16.2309183125441,-16.0308364812373,-15.430590987317,-14.9804068668768,
-14.5302227464366,-14.0800386259963,-13.6298545055561,-13.1796703851159,
-12.7294862646757,-12.2793021442355,-11.8291180237952,-11.1538418431349,
-10.4785656624746,-9.80328948181423,-9.12801330115389,-8.45273712049356,
-7.77746093983323,-7.1021847591729,-6.42690857851257,-5.75163239785223,
-5.07635621719191,-4.40108003653158,-3.72580385587124,-3.0505276752109,
-2.37525149455057,-2.04211902400748),.UNSPECIFIED.);
#4581=B_SPLINE_CURVE_WITH_KNOTS('',3,(#236777,#236778,#236779,#236780,#236781,
#236782,#236783,#236784,#236785,#236786,#236787,#236788,#236789,#236790,
#236791,#236792,#236793,#236794,#236795,#236796,#236797,#236798),
 .UNSPECIFIED.,.F.,.F.,(4,2,2,2,2,2,2,2,2,2,4),(1.3067263510591,1.38848116935203,
1.83779443223935,2.24975233396854,2.65613718000395,2.85037592489618,2.91776980578494,
2.9330459732866,2.94178728289407,2.94823215787288,2.95466164840825),
 .UNSPECIFIED.);
#4582=B_SPLINE_CURVE_WITH_KNOTS('',3,(#236799,#236800,#236801,#236802,#236803,
#236804,#236805,#236806,#236807,#236808,#236809,#236810,#236811,#236812,
#236813,#236814,#236815,#236816,#236817,#236818,#236819,#236820,#236821,
#236822),.UNSPECIFIED.,.F.,.F.,(4,2,2,2,2,2,2,2,2,2,2,4),(1.64326243742446,
1.64619520206713,1.65840908100619,1.66995578163217,1.68528333800904,1.71449020485183,
1.79489054838592,2.04836829523834,2.5743848995781,3.11606714086859,3.42354606615667,
3.74212667567471),.UNSPECIFIED.);
#4583=B_SPLINE_CURVE_WITH_KNOTS('',3,(#237501,#237502,#237503,#237504,#237505,
#237506,#237507,#237508,#237509,#237510,#237511,#237512,#237513,#237514,
#237515,#237516,#237517,#237518),.UNSPECIFIED.,.F.,.F.,(4,2,2,2,2,2,2,2,
4),(0.,0.648485598292584,1.2345572981772,1.51225358442465,1.63838773957428,
1.67892750182946,1.70184335112775,1.71716129737307,1.73315901335615),
 .UNSPECIFIED.);
#4584=B_SPLINE_CURVE_WITH_KNOTS('',3,(#237520,#237521,#237522,#237523,#237524,
#237525,#237526,#237527,#237528,#237529,#237530,#237531,#237532,#237533,
#237534,#237535,#237536,#237537,#237538,#237539,#237540,#237541,#237542,
#237543,#237544,#237545,#237546,#237547,#237548,#237549,#237550,#237551,
#237552,#237553,#237554,#237555,#237556,#237557,#237558,#237559,#237560,
#237561,#237562,#237563,#237564,#237565,#237566,#237567,#237568,#237569,
#237570,#237571,#237572,#237573,#237574,#237575,#237576,#237577,#237578,
#237579,#237580,#237581,#237582,#237583,#237584,#237585,#237586,#237587,
#237588,#237589,#237590,#237591,#237592,#237593,#237594,#237595,#237596,
#237597,#237598,#237599,#237600,#237601,#237602,#237603,#237604,#237605,
#237606,#237607,#237608,#237609,#237610,#237611,#237612,#237613,#237614,
#237615,#237616,#237617,#237618,#237619,#237620,#237621,#237622,#237623,
#237624,#237625,#237626,#237627,#237628,#237629,#237630,#237631,#237632,
#237633,#237634,#237635,#237636,#237637,#237638,#237639,#237640,#237641,
#237642,#237643,#237644,#237645,#237646,#237647,#237648,#237649,#237650,
#237651,#237652,#237653),.UNSPECIFIED.,.F.,.F.,(4,1,1,1,1,1,1,1,1,1,1,1,
1,1,1,1,1,1,1,1,1,1,1,1,1,1,1,1,1,1,1,1,1,1,1,1,1,1,1,1,1,1,1,1,1,1,1,1,
1,1,1,1,1,1,1,1,1,1,1,1,1,1,1,1,1,1,1,1,1,1,1,1,1,1,1,1,1,1,1,1,1,1,1,1,
1,1,1,1,1,1,1,1,1,1,1,1,1,1,1,1,1,1,1,1,1,1,1,1,1,1,1,1,1,1,1,1,1,1,1,1,
1,1,1,1,1,1,1,1,1,1,1,4),(2.34412361844382,3.49208456169887,4.64094987362401,
5.78981518554916,6.93868049747431,8.08754580939946,9.23641112132461,10.3852764332498,
11.5341417451749,12.6830070571001,13.8318723690252,14.9807376809503,16.1296029928755,
17.2784683048006,18.4273336167258,19.5761989286509,20.7250642405761,21.4909744485262,
22.2568846564763,23.0227948644264,23.7887050723765,24.5546152803266,25.3205254882767,
26.0864356962268,26.8523459041769,27.873559514777,28.8947731253771,29.9159867359773,
30.9372003465774,31.9584139571775,32.2988184940442,32.9796275677777,34.0008411783778,
35.0220547889779,36.0432683995781,36.8091786075282,37.5750888154783,38.3409990234284,
39.1069092313785,40.2557745433036,41.4046398552288,42.5535051671539,43.7023704790791,
44.8512357910042,46.0001011029293,47.1489664148545,48.2978317267796,49.4466970387048,
50.5955623506299,51.7444276625551,52.8932929744802,54.0421582864054,55.1910235983305,
56.3398889102557,57.4887542221808,58.637619534106,59.7864848460311,60.9353501579563,
62.0842154698814,63.2330807818066,64.3819460937317,65.5308114056569,66.679676717582,
67.8285420295072,68.9774073414323,70.1262726533575,71.2751379652826,72.4240032772078,
73.5728685891329,74.7217339010581,75.8705992129832,76.6365094209333,77.4024196288834,
78.1683298368335,78.9342400447836,79.4448468500836,79.9554536553837,80.9766672659839,
81.997880876584,83.0190944871841,84.0403080977843,85.0615217083844,86.0827353189845,
86.7635443927179,87.1039489295846,88.1251625401848,88.8910727481349,89.656982956085,
90.4228931640351,91.1888033719852,91.9547135799353,92.7206237878854,93.4865339958355,
94.2524442037856,95.0183544117357,95.7842646196858,96.5501748276359,97.316085035586,
98.0819952435361,98.8479054514862,99.6138156594363,100.379725867386,101.145636075336,
101.911546283287,102.677456491237,103.443366699187,104.464580309787,105.485793920387,
106.507007530987,106.847412067854,107.187816604721,107.868625678454,108.549434752187,
109.570648362788,110.591861973388,111.613075583988,112.634289194588,113.783154506513,
114.932019818438,116.080885130363,117.229750442289,118.378615754214,119.527481066139,
120.676346378064,121.825211689989,122.974077001914,124.122942313839,125.271807625765,
126.42067293769,127.569538249615,128.71840356154,129.680187077112),
 .UNSPECIFIED.);
#4585=B_SPLINE_CURVE_WITH_KNOTS('',3,(#237654,#237655,#237656,#237657,#237658,
#237659,#237660,#237661,#237662,#237663,#237664,#237665,#237666,#237667,
#237668,#237669,#237670,#237671,#237672,#237673),.UNSPECIFIED.,.F.,.F.,
(4,2,2,2,2,2,2,2,2,4),(0.,0.00343080951040013,0.0065173594345318,0.0103473293291629,
0.0172642795623168,0.0345605166814904,0.0916652773630405,0.161258983327087,
0.272458746921189,0.38698990247193),.UNSPECIFIED.);
#4586=B_SPLINE_CURVE_WITH_KNOTS('',3,(#237674,#237675,#237676,#237677,#237678,
#237679,#237680,#237681,#237682,#237683,#237684,#237685,#237686),
 .UNSPECIFIED.,.F.,.F.,(4,1,1,1,1,1,1,1,1,1,4),(-128.601946582974,-127.569538249615,
-126.42067293769,-125.271807625765,-124.122942313839,-122.974077001914,
-121.825211689989,-120.676346378064,-119.527481066139,-118.378615754214,
-117.8788885051),.UNSPECIFIED.);
#4587=B_SPLINE_CURVE_WITH_KNOTS('',3,(#238463,#238464,#238465,#238466,#238467,
#238468,#238469,#238470,#238471,#238472,#238473,#238474,#238475,#238476,
#238477,#238478,#238479,#238480,#238481,#238482,#238483,#238484,#238485,
#238486),.UNSPECIFIED.,.F.,.F.,(4,2,2,2,2,2,2,2,2,2,2,4),(-9.31356932675962,
-8.34825847883471,-6.94023360492066,-5.57539059673449,-4.20128785519233,
-3.56895810400289,-3.36305431706895,-3.28677054358006,-3.24621665418334,
-3.21520393797137,-3.18223352861352,-3.17770626889593),.UNSPECIFIED.);
#4588=B_SPLINE_CURVE_WITH_KNOTS('',3,(#238488,#238489,#238490,#238491,#238492,
#238493,#238494,#238495,#238496,#238497,#238498,#238499,#238500,#238501,
#238502,#238503,#238504,#238505,#238506,#238507,#238508,#238509,#238510,
#238511,#238512,#238513,#238514,#238515,#238516,#238517,#238518,#238519,
#238520,#238521,#238522,#238523,#238524,#238525,#238526,#238527,#238528,
#238529,#238530,#238531,#238532,#238533,#238534,#238535,#238536,#238537,
#238538,#238539,#238540,#238541,#238542,#238543,#238544,#238545,#238546,
#238547,#238548,#238549,#238550,#238551,#238552,#238553,#238554,#238555,
#238556,#238557,#238558,#238559,#238560,#238561,#238562,#238563,#238564,
#238565,#238566,#238567,#238568,#238569,#238570,#238571,#238572,#238573,
#238574,#238575,#238576,#238577,#238578,#238579,#238580,#238581,#238582,
#238583,#238584,#238585,#238586,#238587,#238588,#238589,#238590,#238591,
#238592,#238593,#238594,#238595,#238596,#238597,#238598,#238599,#238600,
#238601,#238602,#238603,#238604,#238605,#238606,#238607,#238608,#238609,
#238610,#238611,#238612,#238613,#238614,#238615,#238616,#238617,#238618,
#238619,#238620,#238621,#238622,#238623,#238624,#238625,#238626,#238627,
#238628,#238629,#238630,#238631,#238632,#238633,#238634,#238635,#238636,
#238637,#238638,#238639,#238640),.UNSPECIFIED.,.F.,.F.,(4,1,1,1,1,1,1,1,
1,1,1,1,1,1,1,1,1,1,1,1,1,1,1,1,1,1,1,1,1,1,1,1,1,1,1,1,1,1,1,1,1,1,1,1,
1,1,1,1,1,1,1,1,1,1,1,1,1,1,1,1,1,1,1,1,1,1,1,1,1,1,1,1,1,1,1,1,1,1,1,1,
1,1,1,1,1,1,1,1,1,1,1,1,1,1,1,1,1,1,1,1,1,1,1,1,1,1,1,1,1,1,1,1,1,1,1,1,
1,1,1,1,1,1,1,1,1,1,1,1,1,1,1,1,1,1,1,1,1,1,1,1,1,1,1,1,1,1,1,1,1,1,4),
(3.18086256175966,3.68077925895133,4.18069595614299,4.68061265333465,5.18052935052632,
5.68044604771798,6.18036274490964,6.68027944210131,7.18019613929297,7.68011283648463,
8.1800295336763,8.67994623086796,9.17986292805962,9.67977962525129,10.1796963224429,
10.6796130196346,11.1795297168263,11.6794464140179,12.1793631112096,12.6792798084013,
13.1791965055929,13.6791132027846,14.1790298999763,14.6789465971679,15.1788632943596,
15.6787799915512,16.1786966887429,16.6786133859346,17.1785300831262,17.6784467803179,
18.1783634775096,18.6782801747012,19.1781968718929,19.6781135690845,20.1780302662762,
20.6779469634679,21.1778636606595,21.6777803578512,22.1776970550429,22.6776137522345,
23.1775304494262,23.6774471466179,24.1773638438095,24.6772805410012,25.1771972381928,
25.6771139353845,26.1770306325762,26.6769473297678,27.1768640269595,27.6767807241512,
28.1766974213428,28.6766141185345,29.1765308157261,29.6764475129178,30.1763642101095,
30.6762809073011,31.1761976044928,31.6761143016845,32.1760309988761,32.6759476960678,
33.1758643932595,33.6757810904511,34.1756977876428,34.6756144848344,35.1755311820261,
35.6754478792178,36.1753645764094,36.6752812736011,37.1751979707928,37.6751146679844,
38.1750313651761,38.6749480623677,39.1748647595594,39.6747814567511,40.1746981539427,
40.6746148511344,41.1745315483261,41.6744482455177,42.1743649427094,42.6742816399011,
43.1741983370927,43.6741150342844,44.174031731476,44.6739484286677,45.1738651258594,
45.673781823051,46.1736985202427,46.6736152174344,47.173531914626,47.6734486118177,
48.1733653090093,48.673282006201,49.1731987033927,49.6731154005843,50.173032097776,
50.6729487949677,51.1728654921593,51.672782189351,52.1726988865427,52.6726155837343,
53.172532280926,53.6724489781176,54.1723656753093,54.672282372501,55.1721990696926,
55.6721157668843,56.172032464076,56.6719491612676,57.1718658584593,57.6717825556509,
58.1716992528426,58.6716159500343,59.1715326472259,59.6714493444176,60.1713660416093,
60.6712827388009,61.1711994359926,61.6711161331843,62.1710328303759,62.6709495275676,
63.1708662247592,63.6707829219509,64.1706996191426,64.6706163163342,65.1705330135259,
65.6704497107176,66.1703664079092,66.6702831051009,67.1701998022925,67.6701164994842,
68.1700331966759,68.6699498938675,69.1698665910592,69.6697832882509,70.1696999854425,
70.6696166826342,71.1695333798259,71.6694500770175,72.1693667742092,72.6692834714008,
73.1692001685925,73.6691168657842,74.1690335629758,74.6689502601675,75.1688669573592,
75.6687836545508,76.1687003517425,76.6686170489342,77.1685337461258,77.6684504433175,
77.7936880845173),.UNSPECIFIED.);
#4589=B_SPLINE_CURVE_WITH_KNOTS('',3,(#238641,#238642,#238643,#238644,#238645,
#238646,#238647,#238648,#238649,#238650,#238651,#238652,#238653,#238654,
#238655,#238656,#238657,#238658,#238659,#238660,#238661,#238662),
 .UNSPECIFIED.,.F.,.F.,(4,2,2,2,2,2,2,2,2,2,4),(-3.12570387075365,-3.112876864454,
-3.09343482620295,-3.07026415449247,-3.03202402941073,-2.93370132570048,
-2.63607948895498,-1.98172513169194,-1.35210951677693,-0.693768555373009,
0.),.UNSPECIFIED.);
#4590=B_SPLINE_CURVE_WITH_KNOTS('',3,(#239339,#239340,#239341,#239342,#239343,
#239344,#239345,#239346,#239347,#239348,#239349,#239350,#239351,#239352,
#239353,#239354,#239355,#239356),.UNSPECIFIED.,.F.,.F.,(4,2,2,2,2,2,2,2,
4),(0.,0.648485598243432,1.23455729809435,1.51225358437532,1.63838773954715,
1.67892750180037,1.70184335108956,1.71716129733087,1.73315901330925),
 .UNSPECIFIED.);
#4591=B_SPLINE_CURVE_WITH_KNOTS('',3,(#239358,#239359,#239360,#239361,#239362,
#239363,#239364,#239365,#239366,#239367,#239368,#239369,#239370,#239371,
#239372,#239373,#239374,#239375,#239376,#239377,#239378,#239379,#239380,
#239381,#239382,#239383,#239384,#239385,#239386,#239387,#239388,#239389,
#239390,#239391,#239392,#239393,#239394,#239395,#239396,#239397,#239398,
#239399,#239400,#239401,#239402,#239403,#239404,#239405,#239406,#239407,
#239408,#239409,#239410,#239411,#239412,#239413,#239414,#239415,#239416,
#239417,#239418,#239419,#239420,#239421,#239422,#239423,#239424,#239425,
#239426,#239427,#239428,#239429,#239430,#239431,#239432,#239433,#239434,
#239435,#239436,#239437,#239438,#239439,#239440,#239441,#239442,#239443,
#239444,#239445,#239446,#239447,#239448,#239449,#239450,#239451,#239452,
#239453,#239454,#239455,#239456,#239457,#239458,#239459,#239460,#239461,
#239462,#239463,#239464,#239465,#239466,#239467,#239468,#239469,#239470,
#239471,#239472,#239473,#239474,#239475,#239476,#239477,#239478,#239479,
#239480,#239481,#239482,#239483,#239484,#239485,#239486,#239487,#239488,
#239489,#239490,#239491),.UNSPECIFIED.,.F.,.F.,(4,1,1,1,1,1,1,1,1,1,1,1,
1,1,1,1,1,1,1,1,1,1,1,1,1,1,1,1,1,1,1,1,1,1,1,1,1,1,1,1,1,1,1,1,1,1,1,1,
1,1,1,1,1,1,1,1,1,1,1,1,1,1,1,1,1,1,1,1,1,1,1,1,1,1,1,1,1,1,1,1,1,1,1,1,
1,1,1,1,1,1,1,1,1,1,1,1,1,1,1,1,1,1,1,1,1,1,1,1,1,1,1,1,1,1,1,1,1,1,1,1,
1,1,1,1,1,1,1,1,1,1,1,4),(2.34412361826916,3.49208456161726,4.64094987363349,
5.78981518564973,6.93868049766596,8.0875458096822,9.23641112169843,10.3852764337147,
11.5341417457309,12.6830070577471,13.8318723697634,14.9807376817796,16.1296029937958,
17.2784683058121,18.4273336178283,19.5761989298446,20.7250642418608,21.4909744498716,
22.2568846578824,23.0227948658933,23.7887050739041,24.5546152819149,25.3205254899257,
26.0864356979366,26.8523459059474,27.8735595166285,28.8947731273096,29.9159867379907,
30.9372003486718,31.9584139593529,32.2988184962466,32.979627570034,34.0008411807151,
35.0220547913962,36.0432684020773,36.8091786100881,37.5750888180989,38.3409990261097,
39.1069092341206,40.2557745461368,41.404639858153,42.5535051701693,43.7023704821855,
44.8512357942017,46.000101106218,47.1489664182342,48.2978317302504,49.4466970422667,
50.5955623542829,51.7444276662991,52.8932929783154,54.0421582903316,55.1910236023478,
56.3398889143641,57.4887542263803,58.6376195383965,59.7864848504128,60.935350162429,
62.0842154744453,63.2330807864615,64.3819460984777,65.530811410494,66.6796767225102,
67.8285420345264,68.9774073465427,70.1262726585589,71.2751379705751,72.4240032825914,
73.5728685946076,74.7217339066239,75.8705992186401,76.6365094266509,77.4024196346617,
78.1683298426725,78.9342400506834,79.4448468560239,80.466060466705,80.9766672720456,
81.9978808827267,83.0190944934078,84.0403081040889,85.06152171477,86.0827353254511,
86.7635443992385,87.1039489361322,88.1251625468133,88.8910727548241,89.6569829628349,
90.4228931708457,91.1888033788566,91.9547135868674,92.7206237948782,93.486534002889,
94.2524442108999,95.0183544189107,95.7842646269215,96.5501748349323,97.3160850429431,
98.081995250954,98.8479054589648,99.6138156669756,100.379725874986,101.145636082997,
101.911546291008,102.677456499019,103.44336670703,104.464580317711,105.485793928392,
106.507007539073,106.847412075967,107.18781661286,107.868625686648,108.549434760435,
109.570648371116,110.591861981797,111.613075592479,112.63428920316,113.783154515176,
114.932019827192,116.080885139208,117.229750451225,118.378615763241,119.527481075257,
120.676346387273,121.825211699289,122.974077011306,124.122942323322,125.271807635338,
126.420672947354,127.569538259371,128.718403571387,129.680187016094),
 .UNSPECIFIED.);
#4592=B_SPLINE_CURVE_WITH_KNOTS('',3,(#239492,#239493,#239494,#239495,#239496,
#239497,#239498,#239499,#239500,#239501,#239502,#239503,#239504,#239505,
#239506,#239507,#239508,#239509,#239510,#239511),.UNSPECIFIED.,.F.,.F.,
(4,2,2,2,2,2,2,2,2,4),(0.,0.00343080950995196,0.00651735943365376,0.0103473293281753,
0.0172642795613894,0.0345605166810425,0.0916652773665343,0.16125898333376,
0.272458746940894,0.386989902505622),.UNSPECIFIED.);
#4593=B_SPLINE_CURVE_WITH_KNOTS('',3,(#239512,#239513,#239514,#239515,#239516,
#239517,#239518,#239519,#239520,#239521,#239522,#239523,#239524),
 .UNSPECIFIED.,.F.,.F.,(4,1,1,1,1,1,1,1,1,1,4),(-20.1651889318615,-19.5761989298446,
-18.4273336178283,-17.2784683058121,-16.1296029937958,-14.9807376817796,
-13.8318723697634,-12.6830070577471,-11.5341417457309,-10.3852764337147,
-9.44220781177612),.UNSPECIFIED.);
#4594=B_SPLINE_CURVE_WITH_KNOTS('',3,(#240300,#240301,#240302,#240303,#240304,
#240305,#240306,#240307,#240308,#240309,#240310,#240311,#240312,#240313,
#240314,#240315,#240316,#240317,#240318,#240319,#240320,#240321,#240322,
#240323),.UNSPECIFIED.,.F.,.F.,(4,2,2,2,2,2,2,2,2,2,2,4),(-6.96510785377758,
-6.57788112278219,-6.19965841993735,-5.50284328455601,-4.79925864245284,
-4.21849436602066,-3.97453513302292,-3.88637589415263,-3.84876234331077,
-3.82587063035413,-3.80540746804268,-3.78759710285267),.UNSPECIFIED.);
#4595=B_SPLINE_CURVE_WITH_KNOTS('',3,(#240324,#240325,#240326,#240327,#240328,
#240329,#240330,#240331,#240332,#240333,#240334,#240335,#240336,#240337,
#240338,#240339,#240340,#240341,#240342,#240343,#240344,#240345,#240346,
#240347),.UNSPECIFIED.,.F.,.F.,(4,2,2,2,2,2,2,2,2,2,2,4),(-15.5879443559732,
-15.5849651454095,-15.562024504188,-15.538707714576,-15.5063741212224,-15.4501435011237,
-15.2089998273612,-13.9043128763732,-12.5698775472007,-11.213203464612,
-9.79416284862298,-9.31356932675962),.UNSPECIFIED.);
#4596=B_SPLINE_CURVE_WITH_KNOTS('',3,(#240359,#240360,#240361,#240362,#240363,
#240364,#240365,#240366,#240367,#240368,#240369,#240370,#240371,#240372,
#240373,#240374,#240375,#240376,#240377,#240378,#240379,#240380,#240381,
#240382,#240383,#240384,#240385,#240386,#240387,#240388,#240389,#240390,
#240391,#240392,#240393,#240394,#240395,#240396,#240397,#240398,#240399,
#240400,#240401,#240402,#240403,#240404,#240405,#240406,#240407,#240408,
#240409,#240410,#240411,#240412,#240413,#240414,#240415,#240416,#240417,
#240418,#240419,#240420,#240421,#240422,#240423,#240424,#240425,#240426,
#240427,#240428,#240429,#240430,#240431,#240432,#240433,#240434,#240435,
#240436,#240437,#240438,#240439,#240440,#240441,#240442,#240443,#240444,
#240445,#240446,#240447,#240448,#240449,#240450,#240451,#240452,#240453,
#240454,#240455,#240456,#240457,#240458,#240459,#240460,#240461,#240462,
#240463,#240464,#240465,#240466,#240467,#240468,#240469,#240470,#240471,
#240472,#240473,#240474,#240475,#240476,#240477,#240478,#240479,#240480,
#240481,#240482,#240483,#240484,#240485,#240486,#240487,#240488,#240489,
#240490,#240491,#240492,#240493,#240494,#240495,#240496,#240497,#240498,
#240499,#240500,#240501,#240502,#240503,#240504,#240505,#240506,#240507,
#240508,#240509,#240510,#240511,#240512,#240513,#240514,#240515),
 .UNSPECIFIED.,.F.,.F.,(4,3,3,3,3,3,3,3,3,3,3,3,3,3,3,3,3,3,3,3,3,3,3,3,
3,3,3,3,3,3,3,3,3,3,3,3,3,3,3,3,3,3,3,3,3,3,3,3,3,3,3,3,4),(31.5249773106268,
31.6347097519245,31.7437438159575,31.8185495797926,31.9281456929314,32.0038297933862,
32.1121319479308,32.2214368410335,32.3311274470018,32.4403892744588,32.5481800216412,
32.6168442340738,32.650648121372,32.7581925291166,32.8669934957955,32.9766901620705,
33.0862281911279,33.1945244629947,33.2972132859337,33.4066581600708,33.414554503089,
33.5227426224282,33.6322632896042,33.7419091790547,33.8507573005694,33.9435252694914,
34.0527941066564,34.1623062077546,34.2122713728348,34.3216094591281,34.4311997153564,
34.5402904417762,34.5895840545482,34.6987509275393,34.8082971909365,34.9174561658087,
35.0097131153852,35.1225513695372,35.2353896236893,35.3436548434756,35.4528679125269,
35.562375230538,35.6714202480545,35.7791072513985,35.8065629948603,35.88094195958,
35.9894656580759,36.0985869379615,36.2077047950172,36.3006073288956,36.4098011850378,
36.5186611759349,36.592734533436),.UNSPECIFIED.);
#4597=B_SPLINE_CURVE_WITH_KNOTS('',3,(#240517,#240518,#240519,#240520,#240521,
#240522,#240523,#240524,#240525,#240526,#240527,#240528),.UNSPECIFIED.,
 .F.,.F.,(4,2,2,2,2,4),(0.,0.0982721141994684,0.254949128632147,0.309868733293905,
0.332729630553448,0.351483303344066),.UNSPECIFIED.);
#4598=B_SPLINE_CURVE_WITH_KNOTS('',3,(#240532,#240533,#240534,#240535,#240536,
#240537,#240538,#240539,#240540,#240541,#240542,#240543),.UNSPECIFIED.,
 .F.,.F.,(4,2,2,2,2,4),(0.,0.00880557700364408,0.0228494369455615,0.0506217216472149,
0.0924566474008452,0.128835210895601),.UNSPECIFIED.);
#4599=B_SPLINE_CURVE_WITH_KNOTS('',3,(#240545,#240546,#240547,#240548,#240549,
#240550,#240551,#240552,#240553,#240554,#240555,#240556,#240557,#240558,
#240559,#240560,#240561,#240562,#240563,#240564,#240565,#240566,#240567,
#240568,#240569,#240570,#240571,#240572,#240573,#240574,#240575,#240576,
#240577,#240578,#240579,#240580,#240581,#240582,#240583,#240584,#240585,
#240586,#240587,#240588,#240589,#240590,#240591,#240592,#240593,#240594,
#240595,#240596,#240597,#240598,#240599,#240600,#240601,#240602,#240603,
#240604,#240605,#240606,#240607,#240608,#240609,#240610,#240611,#240612,
#240613,#240614,#240615,#240616,#240617,#240618,#240619,#240620,#240621,
#240622,#240623,#240624,#240625,#240626,#240627,#240628,#240629,#240630,
#240631,#240632,#240633,#240634,#240635,#240636,#240637,#240638,#240639,
#240640,#240641,#240642,#240643,#240644,#240645,#240646,#240647,#240648,
#240649,#240650,#240651,#240652,#240653,#240654,#240655,#240656,#240657,
#240658,#240659,#240660,#240661,#240662,#240663,#240664,#240665,#240666,
#240667,#240668,#240669,#240670,#240671,#240672,#240673,#240674,#240675,
#240676,#240677,#240678,#240679,#240680,#240681,#240682,#240683,#240684,
#240685,#240686,#240687,#240688,#240689,#240690,#240691,#240692,#240693,
#240694,#240695,#240696,#240697,#240698,#240699,#240700,#240701),
 .UNSPECIFIED.,.F.,.F.,(4,3,3,3,3,3,3,3,3,3,3,3,3,3,3,3,3,3,3,3,3,3,3,3,
3,3,3,3,3,3,3,3,3,3,3,3,3,3,3,3,3,3,3,3,3,3,3,3,3,3,3,3,4),(0.127254496649043,
0.235172999349392,0.344320420507328,0.453546452196609,0.561946254932114,
0.643223440199718,0.752153874454865,0.861324982744674,0.912420065443633,
1.02138911395939,1.13062654489396,1.23938786956115,1.28670290941736,1.39556202022483,
1.50482117437719,1.61371725829603,1.70710249743191,1.81877045966565,1.9304384218994,
2.03845765121449,2.14743682238859,2.25674249442812,2.36560821300159,2.47314057426011,
2.50197116265866,2.57442999197157,2.68185059986864,2.7904698477833,2.89986275320936,
3.00902606787934,3.11685093622182,3.21867763404025,3.29689273782488,3.40453455115438,
3.51330340460359,3.62271858484995,3.7318847994255,3.83995038783722,3.86318136259383,
3.97787037392865,4.09255938526346,4.20161139333482,4.31101475587758,4.41999329279085,
4.50794119220415,4.61699764281457,4.72642237884747,4.83551211977251,4.88881325415928,
4.99814313584202,5.1073292455366,5.15295713752792,5.18009445103077),
 .UNSPECIFIED.);
#4600=B_SPLINE_CURVE_WITH_KNOTS('',3,(#240705,#240706,#240707,#240708,#240709,
#240710,#240711,#240712,#240713,#240714,#240715,#240716,#240717,#240718,
#240719,#240720,#240721,#240722,#240723,#240724,#240725,#240726,#240727,
#240728,#240729,#240730,#240731,#240732,#240733,#240734,#240735,#240736,
#240737,#240738,#240739,#240740,#240741,#240742,#240743,#240744,#240745,
#240746,#240747,#240748,#240749,#240750,#240751,#240752,#240753,#240754,
#240755,#240756,#240757,#240758,#240759,#240760,#240761,#240762,#240763,
#240764,#240765,#240766,#240767,#240768,#240769,#240770,#240771,#240772,
#240773,#240774,#240775,#240776,#240777,#240778,#240779,#240780,#240781,
#240782,#240783,#240784,#240785,#240786,#240787,#240788,#240789,#240790,
#240791,#240792,#240793,#240794,#240795,#240796,#240797,#240798,#240799,
#240800,#240801,#240802,#240803,#240804,#240805,#240806,#240807,#240808,
#240809,#240810,#240811,#240812,#240813,#240814,#240815,#240816,#240817,
#240818,#240819,#240820,#240821,#240822,#240823,#240824,#240825,#240826,
#240827,#240828,#240829,#240830,#240831,#240832,#240833,#240834,#240835,
#240836,#240837,#240838,#240839,#240840,#240841,#240842,#240843,#240844,
#240845,#240846,#240847,#240848,#240849,#240850,#240851,#240852,#240853,
#240854,#240855,#240856,#240857,#240858,#240859,#240860,#240861,#240862,
#240863,#240864,#240865,#240866,#240867,#240868,#240869,#240870,#240871,
#240872,#240873,#240874,#240875,#240876,#240877,#240878,#240879,#240880,
#240881,#240882,#240883,#240884,#240885,#240886,#240887,#240888,#240889,
#240890,#240891,#240892,#240893,#240894,#240895,#240896,#240897,#240898,
#240899,#240900,#240901,#240902,#240903,#240904,#240905,#240906,#240907,
#240908,#240909,#240910,#240911,#240912,#240913,#240914,#240915,#240916,
#240917,#240918,#240919,#240920,#240921,#240922,#240923,#240924,#240925,
#240926,#240927,#240928,#240929,#240930,#240931,#240932,#240933,#240934,
#240935,#240936,#240937,#240938,#240939,#240940,#240941,#240942,#240943,
#240944,#240945,#240946,#240947,#240948,#240949,#240950,#240951,#240952,
#240953,#240954,#240955,#240956,#240957,#240958,#240959,#240960,#240961,
#240962,#240963,#240964,#240965,#240966,#240967,#240968,#240969,#240970,
#240971,#240972,#240973,#240974,#240975,#240976,#240977,#240978,#240979,
#240980,#240981,#240982,#240983,#240984,#240985,#240986,#240987,#240988,
#240989,#240990,#240991,#240992,#240993,#240994,#240995,#240996,#240997,
#240998,#240999,#241000,#241001,#241002,#241003,#241004,#241005,#241006,
#241007,#241008,#241009,#241010,#241011,#241012,#241013,#241014,#241015,
#241016,#241017,#241018,#241019,#241020,#241021,#241022,#241023,#241024,
#241025,#241026,#241027,#241028,#241029),.UNSPECIFIED.,.F.,.F.,(4,3,3,3,
3,3,3,3,3,3,3,3,3,3,3,3,3,3,3,3,3,3,3,3,3,3,3,3,3,3,3,3,3,3,3,3,3,3,3,3,
3,3,3,3,3,3,3,3,3,3,3,3,3,3,3,3,3,3,3,3,3,3,3,3,3,3,3,3,3,3,3,3,3,3,3,3,
3,3,3,3,3,3,3,3,3,3,3,3,3,3,3,3,3,3,3,3,3,3,3,3,3,3,3,3,3,3,3,3,4),(5.18009445103077,
5.28866809264699,5.39816139178919,5.50753550120736,5.61583574882503,5.68533750892114,
5.7982292133082,5.90602222000271,6.01494341424053,6.12449119623563,6.23372548651233,
6.34150772156952,6.44375743437591,6.48185951014613,6.58936045003389,6.69809089743009,
6.80766667320787,6.91708472069226,7.02538584440752,7.08954181565132,7.19899239665205,
7.27899082914992,7.39313871489884,7.50269184206342,7.61219437142293,7.72086525973203,
7.73558237214562,7.84482098425364,7.95440205434306,8.06368005683854,8.07679397460299,
8.18624558220787,8.29563633144027,8.38187911896248,8.49044523336829,8.60006232603374,
8.70965242247967,8.81833243308623,8.87495202706248,8.98444146518652,9.0284320712997,
9.13658533111,9.24579365918059,9.35548063977055,9.4647729374559,9.57251328790794,
9.67314803652007,9.67524124445085,9.78260737482836,9.89129147945675,10.001011011548,
10.1106564409568,10.2191785756667,10.3223066538069,10.4318870030581,10.4717221387155,
10.5801970563367,10.6898612774467,10.7995914244374,10.9085207298493,10.9696283148581,
11.0790469975907,11.1887413428114,11.2710523724743,11.3806069722797,11.4903588092794,
11.5995986010354,11.6172062431953,11.7306102725421,11.8404003398034,11.955611350193,
12.0644518949031,12.0708223605825,12.1805053691479,12.2650404545123,12.3734810259093,
12.482926032965,12.5927629763615,12.7021784281346,12.8101610476947,12.8707138018721,
12.9131309646072,13.0208895510236,13.1299028112242,13.2398085461903,13.3495532105679,
13.4580495764305,13.5614777893845,13.6707610884603,13.7791323386747,13.8888988953319,
13.9988232547144,14.1079772142263,14.2100809448569,14.3196766792441,14.4295316096902,
14.4715962285941,14.5812356183998,14.6911616026167,14.8006195419322,14.8589404471474,
14.9684958269206,15.0784417042218,15.1880289023095,15.2729561441686,15.38282413824,
15.4924943218276,15.5080563124909,15.5903219278356),.UNSPECIFIED.);
#4601=B_SPLINE_CURVE_WITH_KNOTS('',3,(#241034,#241035,#241036,#241037,#241038,
#241039,#241040,#241041,#241042,#241043,#241044,#241045,#241046,#241047,
#241048,#241049,#241050,#241051,#241052,#241053,#241054,#241055,#241056,
#241057,#241058,#241059,#241060,#241061,#241062,#241063,#241064,#241065,
#241066,#241067,#241068,#241069,#241070,#241071,#241072,#241073,#241074,
#241075,#241076,#241077,#241078,#241079,#241080,#241081,#241082,#241083,
#241084,#241085,#241086,#241087,#241088,#241089,#241090,#241091,#241092,
#241093,#241094,#241095,#241096,#241097,#241098,#241099,#241100,#241101,
#241102,#241103,#241104,#241105,#241106,#241107,#241108,#241109,#241110,
#241111,#241112,#241113,#241114,#241115,#241116,#241117,#241118,#241119,
#241120,#241121,#241122,#241123,#241124,#241125,#241126,#241127,#241128,
#241129,#241130,#241131,#241132,#241133,#241134,#241135,#241136,#241137,
#241138,#241139,#241140,#241141,#241142,#241143,#241144,#241145,#241146,
#241147,#241148,#241149,#241150,#241151,#241152,#241153,#241154,#241155,
#241156,#241157,#241158,#241159,#241160,#241161,#241162,#241163,#241164,
#241165,#241166,#241167,#241168,#241169,#241170,#241171,#241172,#241173,
#241174,#241175,#241176,#241177,#241178,#241179,#241180,#241181,#241182,
#241183,#241184,#241185,#241186,#241187,#241188,#241189,#241190,#241191,
#241192,#241193,#241194,#241195,#241196,#241197,#241198,#241199,#241200,
#241201,#241202,#241203,#241204,#241205,#241206,#241207,#241208,#241209,
#241210,#241211,#241212,#241213,#241214,#241215,#241216,#241217,#241218,
#241219,#241220,#241221,#241222,#241223,#241224,#241225,#241226,#241227,
#241228,#241229,#241230,#241231,#241232,#241233,#241234,#241235,#241236,
#241237,#241238,#241239,#241240,#241241,#241242,#241243,#241244,#241245,
#241246,#241247,#241248,#241249,#241250,#241251,#241252,#241253,#241254,
#241255,#241256,#241257,#241258,#241259,#241260,#241261,#241262,#241263,
#241264,#241265,#241266,#241267,#241268,#241269,#241270,#241271,#241272,
#241273,#241274,#241275,#241276,#241277,#241278,#241279,#241280,#241281,
#241282,#241283,#241284,#241285,#241286,#241287,#241288,#241289,#241290,
#241291,#241292,#241293,#241294,#241295,#241296,#241297,#241298,#241299,
#241300,#241301,#241302,#241303,#241304,#241305,#241306,#241307,#241308,
#241309,#241310,#241311,#241312,#241313,#241314,#241315,#241316,#241317,
#241318,#241319,#241320,#241321,#241322,#241323,#241324,#241325,#241326,
#241327,#241328,#241329,#241330,#241331,#241332,#241333,#241334,#241335,
#241336,#241337,#241338,#241339,#241340,#241341,#241342,#241343,#241344,
#241345,#241346,#241347,#241348,#241349,#241350,#241351,#241352),
 .UNSPECIFIED.,.F.,.F.,(4,3,3,3,3,3,3,3,3,3,3,3,3,3,3,3,3,3,3,3,3,3,3,3,
3,3,3,3,3,3,3,3,3,3,3,3,3,3,3,3,3,3,3,3,3,3,3,3,3,3,3,3,3,3,3,3,3,3,3,3,
3,3,3,3,3,3,3,3,3,3,3,3,3,3,3,3,3,3,3,3,3,3,3,3,3,3,3,3,3,3,3,3,3,3,3,3,
3,3,3,3,3,3,3,3,3,3,4),(21.0824503902304,21.1926758849223,21.3024873664782,
21.4042078150356,21.5143376327711,21.6203210108293,21.7292200115911,21.8390857056377,
21.949278041985,22.0590221630193,22.1673787918355,22.2076296792987,22.2711874889809,
22.379398007312,22.4888204290187,22.599037952884,22.7090357957431,22.8177021515186,
22.9218010975552,23.0103490147406,23.1188445284561,23.2321738506988,23.3423462590208,
23.4572540382238,23.5659690653342,23.5721618174269,23.6819518047196,23.7919725424133,
23.8130550061243,23.9228410798154,24.0329468910459,24.1425912671567,24.2222696295802,
24.3319645578279,24.4420226322369,24.5517181627713,24.6155488191231,24.7255267024839,
24.8353221565189,24.8721245151073,24.9809828303174,25.0910012783808,25.2010139514657,
25.3099980214246,25.4175113441786,25.5217264552063,25.629998242658,25.7394081762678,
25.8494597651256,25.959204555729,26.0675020260243,26.1710754311794,26.2186933523761,
26.3267312334979,26.4359694025786,26.5459877371555,26.6558137515426,26.7645043446612,
26.820171424431,26.9300038547281,27.0197457052315,27.1320628830401,27.2419980256954,
27.3555062210807,27.469014416466,27.5785706883848,27.6884624912258,27.798025138659,
27.8206706104125,27.9304536631896,28.0401335115374,28.1176043888882,28.2264150949789,
28.3362796957541,28.4461099660905,28.5549932622205,28.6211497902326,28.7308725752777,
28.7659413233984,28.8742625406177,28.9836441606581,29.0935117251439,29.2029869220822,
29.3109045797838,29.4140252017929,29.4208683416245,29.5284275165476,29.6372843720261,
29.7471270152167,29.8568702030704,29.9654749467873,30.0618560059615,30.1714969509597,
30.2202442165003,30.3288539394135,30.438588984692,30.548355565176,30.657296581674,
30.7094337178866,30.818848048618,30.9285191472074,31.019576765425,31.1291462525427,
31.2429522860918,31.3567583196409,31.4657893667552,31.5249773106268),
 .UNSPECIFIED.);
#4602=B_SPLINE_CURVE_WITH_KNOTS('',3,(#241353,#241354,#241355,#241356,#241357,
#241358,#241359,#241360,#241361,#241362,#241363,#241364,#241365,#241366,
#241367,#241368,#241369,#241370,#241371,#241372,#241373,#241374,#241375,
#241376,#241377,#241378,#241379,#241380,#241381,#241382,#241383,#241384,
#241385,#241386,#241387,#241388,#241389,#241390,#241391,#241392,#241393,
#241394,#241395,#241396,#241397,#241398,#241399,#241400,#241401,#241402,
#241403,#241404,#241405,#241406,#241407,#241408,#241409,#241410,#241411,
#241412,#241413,#241414,#241415,#241416,#241417,#241418,#241419,#241420,
#241421,#241422,#241423,#241424,#241425,#241426,#241427,#241428,#241429,
#241430,#241431,#241432,#241433,#241434,#241435,#241436,#241437,#241438,
#241439,#241440,#241441,#241442,#241443,#241444,#241445,#241446,#241447,
#241448,#241449,#241450,#241451,#241452,#241453,#241454,#241455,#241456,
#241457,#241458,#241459,#241460,#241461,#241462,#241463,#241464,#241465,
#241466,#241467,#241468,#241469,#241470,#241471,#241472,#241473,#241474,
#241475,#241476,#241477,#241478,#241479,#241480,#241481,#241482,#241483,
#241484,#241485,#241486,#241487,#241488,#241489,#241490,#241491,#241492,
#241493,#241494,#241495,#241496,#241497,#241498,#241499,#241500,#241501,
#241502,#241503,#241504,#241505,#241506,#241507,#241508,#241509,#241510,
#241511,#241512,#241513,#241514,#241515,#241516,#241517,#241518,#241519,
#241520,#241521,#241522,#241523,#241524,#241525,#241526,#241527,#241528,
#241529,#241530,#241531,#241532,#241533,#241534,#241535,#241536,#241537,
#241538,#241539,#241540,#241541,#241542,#241543,#241544,#241545,#241546,
#241547,#241548,#241549,#241550,#241551,#241552,#241553,#241554,#241555,
#241556,#241557,#241558,#241559,#241560,#241561,#241562,#241563,#241564,
#241565,#241566,#241567,#241568,#241569,#241570,#241571,#241572,#241573,
#241574,#241575,#241576,#241577,#241578,#241579,#241580,#241581,#241582,
#241583,#241584,#241585,#241586,#241587,#241588,#241589,#241590,#241591,
#241592,#241593,#241594,#241595,#241596,#241597,#241598,#241599,#241600,
#241601,#241602,#241603,#241604,#241605,#241606,#241607,#241608,#241609,
#241610,#241611,#241612,#241613,#241614,#241615,#241616,#241617,#241618,
#241619,#241620,#241621,#241622,#241623,#241624,#241625,#241626,#241627,
#241628,#241629,#241630,#241631,#241632,#241633,#241634,#241635,#241636,
#241637,#241638,#241639,#241640,#241641,#241642,#241643,#241644,#241645,
#241646,#241647,#241648,#241649,#241650,#241651,#241652,#241653,#241654,
#241655,#241656,#241657,#241658,#241659,#241660,#241661,#241662,#241663,
#241664,#241665,#241666,#241667,#241668,#241669,#241670,#241671,#241672,
#241673,#241674),.UNSPECIFIED.,.F.,.F.,(4,3,3,3,3,3,3,3,3,3,3,3,3,3,3,3,
3,3,3,3,3,3,3,3,3,3,3,3,3,3,3,3,3,3,3,3,3,3,3,3,3,3,3,3,3,3,3,3,3,3,3,3,
3,3,3,3,3,3,3,3,3,3,3,3,3,3,3,3,3,3,3,3,3,3,3,3,3,3,3,3,3,3,3,3,3,3,3,3,
3,3,3,3,3,3,3,3,3,3,3,3,3,3,3,3,3,3,3,4),(15.5903219278356,15.6998154427427,
15.8098373812681,15.919522965221,16.0279309584636,16.0745217885945,16.1574285572365,
16.265570103224,16.3748988130534,16.4849733973395,16.5948005793845,16.7032588213264,
16.8070571978496,16.8761154817553,16.9843594934166,17.0937603356532,17.2038594883817,
17.3137323521587,17.4224945865855,17.4569422509137,17.5676878188136,17.6784333867135,
17.7881396063324,17.8982207614241,18.0078930653398,18.1070837331328,18.2168244011823,
18.3269293417326,18.4367073311109,18.4813611369721,18.5913644608607,18.701242228647,
18.7574816613335,18.8664791173428,18.9766105760365,19.0867373674954,19.1958920251406,
19.2845791351255,19.3945608429111,19.4081360524674,19.5166503630033,19.6262802240045,
19.7365062950645,19.8463996692469,19.9548081296774,20.0590469236131,20.0877931474595,
20.1958877022099,20.3052406102998,20.415494664802,20.5256149760132,20.6346138514416,
20.7102142919785,20.8203386860685,20.8915717498512,21.000746180706,21.1109622930578,
21.2211755519277,21.3305730059214,21.3616381749038,21.4715611492012,21.583803170482,
21.6960451917628,21.806165344369,21.9162468162386,22.0133185898631,22.1225852410554,
22.2328847925624,22.343152081865,22.4525248374942,22.5008939346174,22.6110721994732,
22.6652555544674,22.774112153516,22.8840165148717,22.9943834663995,23.1043500752883,
23.2127865550788,23.3057979939969,23.3174490864672,23.425538774614,23.5349373635634,
23.6453454910751,23.755661031729,23.8648202585727,23.9698992037548,24.080152244548,
24.1110192772556,24.2201082503691,24.3304408427304,24.4408626650075,24.5504875173996,
24.6226059243672,24.7327082076683,24.8430841174444,24.9170162520089,25.0272348740524,
25.1376729725273,25.2476067752652,25.2755692664887,25.3875454129852,25.4980137391189,
25.6107437957969,25.7234738524748,25.8338447463022,25.928789248454,26.0378546751569,
26.0673089099042),.UNSPECIFIED.);
#4603=B_SPLINE_CURVE_WITH_KNOTS('',3,(#241681,#241682,#241683,#241684,#241685,
#241686,#241687,#241688,#241689,#241690,#241691,#241692,#241693,#241694,
#241695,#241696,#241697,#241698,#241699,#241700,#241701,#241702,#241703,
#241704,#241705,#241706,#241707,#241708,#241709,#241710,#241711,#241712,
#241713,#241714,#241715,#241716,#241717,#241718,#241719,#241720,#241721,
#241722,#241723,#241724,#241725,#241726,#241727,#241728,#241729,#241730,
#241731,#241732,#241733,#241734,#241735,#241736,#241737,#241738,#241739,
#241740,#241741,#241742,#241743,#241744,#241745,#241746,#241747,#241748,
#241749,#241750,#241751,#241752,#241753,#241754,#241755,#241756,#241757,
#241758,#241759,#241760,#241761,#241762,#241763,#241764,#241765,#241766,
#241767,#241768,#241769,#241770,#241771,#241772,#241773,#241774,#241775,
#241776,#241777,#241778,#241779,#241780,#241781,#241782,#241783,#241784,
#241785,#241786,#241787,#241788,#241789,#241790,#241791,#241792,#241793,
#241794,#241795,#241796,#241797,#241798,#241799,#241800,#241801,#241802,
#241803,#241804,#241805,#241806,#241807,#241808,#241809,#241810,#241811,
#241812,#241813,#241814,#241815,#241816,#241817,#241818,#241819,#241820,
#241821,#241822,#241823,#241824,#241825,#241826,#241827,#241828,#241829,
#241830,#241831,#241832,#241833,#241834,#241835,#241836,#241837,#241838,
#241839,#241840,#241841,#241842,#241843,#241844,#241845,#241846,#241847,
#241848,#241849,#241850,#241851,#241852,#241853,#241854,#241855,#241856,
#241857,#241858,#241859,#241860,#241861,#241862,#241863,#241864,#241865,
#241866,#241867,#241868,#241869,#241870,#241871,#241872,#241873,#241874,
#241875,#241876,#241877,#241878,#241879,#241880,#241881,#241882,#241883,
#241884,#241885,#241886,#241887,#241888,#241889,#241890,#241891,#241892,
#241893,#241894,#241895,#241896,#241897,#241898,#241899,#241900,#241901,
#241902,#241903,#241904,#241905,#241906,#241907,#241908,#241909,#241910,
#241911,#241912,#241913,#241914,#241915,#241916,#241917,#241918,#241919,
#241920,#241921,#241922,#241923,#241924,#241925,#241926,#241927,#241928,
#241929,#241930,#241931,#241932,#241933,#241934,#241935,#241936,#241937,
#241938,#241939,#241940,#241941,#241942,#241943,#241944,#241945,#241946,
#241947,#241948,#241949,#241950,#241951,#241952,#241953,#241954,#241955,
#241956,#241957,#241958,#241959,#241960,#241961,#241962,#241963,#241964,
#241965,#241966,#241967,#241968,#241969,#241970,#241971,#241972,#241973,
#241974,#241975,#241976,#241977,#241978,#241979,#241980,#241981,#241982,
#241983,#241984,#241985,#241986,#241987,#241988,#241989,#241990,#241991,
#241992,#241993,#241994,#241995,#241996,#241997,#241998,#241999,#242000,
#242001,#242002),.UNSPECIFIED.,.F.,.F.,(4,3,3,3,3,3,3,3,3,3,3,3,3,3,3,3,
3,3,3,3,3,3,3,3,3,3,3,3,3,3,3,3,3,3,3,3,3,3,3,3,3,3,3,3,3,3,3,3,3,3,3,3,
3,3,3,3,3,3,3,3,3,3,3,3,3,3,3,3,3,3,3,3,3,3,3,3,3,3,3,3,3,3,3,3,3,3,3,3,
3,3,3,3,3,3,3,3,3,3,3,3,3,3,3,3,3,3,3,4),(0.,0.110904448973903,0.222145428725671,
0.33302361348995,0.37888522942459,0.490022353290276,0.601019056147902,0.659199593313935,
0.7692658544426,0.880463837704319,0.991648545705211,1.10183844386904,1.19251289999543,
1.30355682808628,1.31814702515779,1.42768503720888,1.53833225513486,1.64955785470089,
1.76043917837535,1.86981290673286,1.97684227137383,2.00535235748411,2.11440187451292,
2.22470932488642,2.3359063166705,2.44695756309922,2.55686083537453,2.63528530800877,
2.74628603353256,2.81797603181198,2.92803925197795,3.03913547055558,3.15021867162221,
3.26046582248204,3.29347611130967,3.4042190723723,3.51736879265729,3.63051851294227,
3.74146057938589,3.85234202517154,3.95141465771992,4.06144928279703,4.17249861872794,
4.28350209103082,4.39359093371592,4.44265672566289,4.55357745592724,4.60910092387532,
4.71866226844678,4.82926345823014,4.94030639704193,5.05093603963588,5.16001593842737,
5.25406875999023,5.26653488660026,5.37526982140584,5.48530870728819,5.59633841751156,
5.70726141177251,5.81700280545178,5.92371652290404,6.03452370687192,6.06501342372559,
6.17467444848257,6.28556850192113,6.39654076166415,6.50669418529019,6.58064580997718,
6.69124807595558,6.8021032623989,6.87595681732095,6.98667661189498,7.09760496641453,
7.20800901994647,7.2373227251879,7.34963751521989,7.46053208647802,7.57355698589695,
7.68658188531588,7.7973748677888,7.89374724607872,8.00327784318919,8.11379372441615,
8.22466257393955,8.33509077916133,8.4440934860951,8.49656646614642,8.54991935036305,
8.65873010859301,8.76877642406903,8.87966400958774,8.9903564992222,9.0997445697585,
9.20583901592189,9.30588269873109,9.41511493348984,9.52671275531754,9.63755381829031,
9.74953001954547,9.86150622080064,9.97196296304974,10.0826564215207,10.1152036584196,
10.2256836816389,10.3364617538674,10.4467627947541,10.516920943206,10.5740909835564),
 .UNSPECIFIED.);
#4604=B_SPLINE_CURVE_WITH_KNOTS('',3,(#242006,#242007,#242008,#242009,#242010,
#242011),.UNSPECIFIED.,.F.,.F.,(4,2,4),(2.61078492250321,2.62929923164133,
2.7028469836827),.UNSPECIFIED.);
#4605=B_SPLINE_CURVE_WITH_KNOTS('',3,(#242013,#242014,#242015,#242016,#242017,
#242018,#242019,#242020,#242021,#242022,#242023,#242024),.UNSPECIFIED.,
 .F.,.F.,(4,2,2,2,2,4),(0.,0.0717169885774951,0.184438555004475,0.266648968215002,
0.363263569196821,0.364796429712718),.UNSPECIFIED.);
#4606=B_SPLINE_CURVE_WITH_KNOTS('',3,(#242026,#242027,#242028,#242029),
 .UNSPECIFIED.,.F.,.F.,(4,4),(-7.28932777337163,-7.19686634102296),
 .UNSPECIFIED.);
#4607=B_SPLINE_CURVE_WITH_KNOTS('',3,(#242031,#242032,#242033,#242034),
 .UNSPECIFIED.,.F.,.F.,(4,4),(-7.34719710691857,-7.28932776245081),
 .UNSPECIFIED.);
#4608=B_SPLINE_CURVE_WITH_KNOTS('',3,(#242036,#242037,#242038,#242039,#242040,
#242041,#242042,#242043,#242044,#242045,#242046,#242047,#242048,#242049,
#242050,#242051,#242052,#242053,#242054,#242055,#242056,#242057,#242058,
#242059,#242060,#242061,#242062,#242063,#242064,#242065,#242066,#242067,
#242068,#242069,#242070,#242071,#242072,#242073,#242074,#242075,#242076,
#242077,#242078,#242079,#242080,#242081,#242082,#242083,#242084,#242085,
#242086,#242087,#242088,#242089,#242090,#242091,#242092,#242093),
 .UNSPECIFIED.,.F.,.F.,(4,3,3,3,3,3,3,3,3,3,3,3,3,3,3,3,3,3,3,4),(-0.00152052606759693,
0.,0.028533590563949,0.0595558438260739,0.0922997105105041,0.128644538052538,
0.146310205627993,0.173469823476165,0.203874277577231,0.230020897870152,
0.256552203838845,0.283500963870603,0.302593166114654,0.316424229851945,
0.334609868997753,0.354985140322187,0.375603026026185,0.395484615042988,
0.410865771044073,0.415152163124419),.UNSPECIFIED.);
#4609=B_SPLINE_CURVE_WITH_KNOTS('',3,(#242094,#242095,#242096,#242097),
 .UNSPECIFIED.,.F.,.F.,(4,4),(2.53538591595105,2.61184600808943),
 .UNSPECIFIED.);
#4610=B_SPLINE_CURVE_WITH_KNOTS('',3,(#242108,#242109,#242110,#242111,#242112,
#242113,#242114,#242115,#242116,#242117,#242118,#242119,#242120,#242121,
#242122,#242123,#242124,#242125,#242126,#242127,#242128,#242129,#242130,
#242131,#242132,#242133,#242134,#242135,#242136,#242137,#242138,#242139,
#242140,#242141,#242142,#242143,#242144,#242145,#242146,#242147,#242148,
#242149,#242150,#242151,#242152,#242153,#242154,#242155,#242156,#242157,
#242158,#242159,#242160,#242161,#242162,#242163,#242164,#242165,#242166,
#242167,#242168,#242169,#242170,#242171,#242172,#242173,#242174,#242175,
#242176,#242177,#242178,#242179,#242180,#242181,#242182,#242183,#242184,
#242185,#242186,#242187,#242188,#242189,#242190,#242191,#242192,#242193,
#242194,#242195,#242196,#242197,#242198,#242199,#242200,#242201,#242202,
#242203,#242204,#242205,#242206,#242207,#242208,#242209,#242210,#242211,
#242212,#242213,#242214,#242215,#242216,#242217,#242218,#242219,#242220,
#242221,#242222,#242223,#242224,#242225,#242226,#242227,#242228,#242229,
#242230,#242231,#242232,#242233,#242234,#242235,#242236,#242237,#242238,
#242239,#242240,#242241,#242242,#242243,#242244,#242245,#242246,#242247,
#242248,#242249,#242250,#242251,#242252,#242253,#242254,#242255,#242256,
#242257,#242258,#242259,#242260,#242261,#242262,#242263,#242264,#242265,
#242266,#242267,#242268,#242269,#242270,#242271,#242272,#242273,#242274,
#242275,#242276,#242277,#242278,#242279,#242280,#242281,#242282,#242283,
#242284,#242285,#242286,#242287,#242288,#242289,#242290,#242291,#242292,
#242293,#242294,#242295,#242296,#242297,#242298,#242299,#242300,#242301,
#242302,#242303,#242304,#242305,#242306,#242307,#242308,#242309,#242310,
#242311,#242312,#242313,#242314,#242315,#242316,#242317,#242318,#242319,
#242320,#242321,#242322,#242323,#242324,#242325,#242326,#242327,#242328,
#242329,#242330,#242331,#242332,#242333,#242334,#242335,#242336,#242337,
#242338,#242339,#242340,#242341,#242342,#242343,#242344,#242345,#242346,
#242347,#242348,#242349,#242350,#242351,#242352,#242353,#242354,#242355,
#242356,#242357,#242358,#242359,#242360,#242361,#242362,#242363,#242364,
#242365,#242366,#242367,#242368,#242369,#242370,#242371,#242372,#242373,
#242374,#242375,#242376,#242377,#242378,#242379,#242380,#242381,#242382,
#242383,#242384,#242385,#242386,#242387,#242388,#242389,#242390,#242391,
#242392,#242393,#242394,#242395,#242396,#242397,#242398,#242399,#242400,
#242401,#242402,#242403,#242404,#242405,#242406,#242407,#242408,#242409,
#242410,#242411,#242412,#242413,#242414,#242415,#242416,#242417,#242418,
#242419,#242420,#242421,#242422,#242423,#242424,#242425,#242426,#242427,
#242428,#242429),.UNSPECIFIED.,.F.,.F.,(4,3,3,3,3,3,3,3,3,3,3,3,3,3,3,3,
3,3,3,3,3,3,3,3,3,3,3,3,3,3,3,3,3,3,3,3,3,3,3,3,3,3,3,3,3,3,3,3,3,3,3,3,
3,3,3,3,3,3,3,3,3,3,3,3,3,3,3,3,3,3,3,3,3,3,3,3,3,3,3,3,3,3,3,3,3,3,3,3,
3,3,3,3,3,3,3,3,3,3,3,3,3,3,3,3,3,3,3,4),(10.5740909835564,10.6847005981666,
10.7954371428842,10.9055667945581,10.9242921090585,11.0349472064983,11.145401071445,
11.1720831615029,11.281575567139,11.3943880611634,11.5050741539988,11.6189498486177,
11.7328255432367,11.8269928542114,11.9358687954404,12.0459076716069,12.1566350417698,
12.2670798780147,12.3761026634915,12.4816500000041,12.540587265204,12.6493678203288,
12.7593265225962,12.8700179477196,12.9804940388072,13.0898346622329,13.1360545777029,
13.2465663498834,13.3482626283577,13.4587486128374,13.5693575132027,13.6797820397396,
13.7902065662765,13.9004277231792,14.0109935717712,14.1212211696453,14.1557904714897,
14.2662563056566,14.3765962651275,14.4441059448374,14.553553340095,14.6640885647843,
14.7745984208487,14.8841365161577,14.9628495664529,15.0732343214673,15.0977526926397,
15.2066821181387,15.3166978783556,15.4272469573274,15.5374274998518,15.6460738879887,
15.751146789076,15.7691305587121,15.8774380813839,15.9870228500275,16.0975440638202,
16.2079426250795,16.3171989706247,16.4042882136752,16.5146101401042,16.575137377979,
16.6844792235203,16.7948976911643,16.9053240916299,17.0149182851737,17.0571769460999,
17.1672576491862,17.2776008821806,17.3810812847338,17.491339031299,17.6015608648216,
17.7098129661441,17.8192083308208,17.929587794987,18.0399134432608,18.1493484350218,
18.1866422341886,18.2969016744314,18.3621962537304,18.47112921684,18.5810836362358,
18.6914516783972,18.8013985489287,18.9098335217781,18.9915008901318,19.0143267889084,
19.1224648270516,19.2318844277395,19.3422496988768,19.4524835461769,19.5615070779113,
19.6662045518517,19.776332495779,19.7958316002849,19.9047622435993,20.0149721006791,
20.1252820947694,20.2347822752707,20.3178295228561,20.4277665035781,20.5379506275981,
20.6001681718252,20.7101992384843,20.8204607747069,20.9302097834437,20.9692016823375,
21.0824503902304),.UNSPECIFIED.);
#4611=B_SPLINE_CURVE_WITH_KNOTS('',3,(#242430,#242431,#242432,#242433,#242434,
#242435,#242436,#242437,#242438,#242439,#242440,#242441,#242442,#242443,
#242444,#242445,#242446,#242447,#242448,#242449,#242450,#242451,#242452,
#242453,#242454,#242455,#242456,#242457,#242458,#242459,#242460,#242461,
#242462,#242463,#242464,#242465,#242466,#242467,#242468,#242469,#242470,
#242471,#242472,#242473,#242474,#242475,#242476,#242477,#242478,#242479,
#242480,#242481,#242482,#242483,#242484,#242485,#242486,#242487,#242488,
#242489,#242490,#242491,#242492,#242493,#242494,#242495,#242496,#242497,
#242498,#242499,#242500,#242501,#242502,#242503,#242504,#242505,#242506,
#242507,#242508,#242509,#242510,#242511,#242512,#242513,#242514,#242515,
#242516,#242517,#242518,#242519,#242520,#242521,#242522,#242523,#242524,
#242525,#242526,#242527,#242528,#242529,#242530,#242531,#242532,#242533,
#242534,#242535,#242536,#242537,#242538,#242539,#242540,#242541,#242542,
#242543,#242544,#242545,#242546,#242547,#242548,#242549,#242550,#242551,
#242552,#242553,#242554,#242555,#242556,#242557,#242558,#242559,#242560,
#242561,#242562,#242563,#242564,#242565,#242566,#242567,#242568,#242569,
#242570,#242571,#242572,#242573,#242574,#242575,#242576,#242577,#242578,
#242579,#242580,#242581,#242582,#242583,#242584,#242585,#242586,#242587,
#242588,#242589,#242590,#242591,#242592,#242593,#242594,#242595,#242596,
#242597,#242598,#242599,#242600,#242601,#242602,#242603,#242604,#242605,
#242606,#242607,#242608,#242609,#242610,#242611,#242612,#242613,#242614,
#242615,#242616,#242617,#242618,#242619,#242620,#242621,#242622,#242623,
#242624,#242625,#242626,#242627,#242628,#242629,#242630,#242631,#242632,
#242633,#242634,#242635,#242636,#242637,#242638,#242639,#242640,#242641,
#242642,#242643,#242644,#242645,#242646,#242647,#242648,#242649,#242650,
#242651,#242652,#242653,#242654,#242655,#242656,#242657,#242658,#242659,
#242660,#242661,#242662,#242663,#242664,#242665,#242666,#242667,#242668,
#242669,#242670,#242671,#242672,#242673,#242674,#242675,#242676,#242677,
#242678,#242679,#242680,#242681,#242682,#242683,#242684,#242685,#242686,
#242687,#242688,#242689,#242690,#242691,#242692,#242693,#242694,#242695,
#242696,#242697,#242698,#242699,#242700,#242701,#242702,#242703,#242704,
#242705,#242706,#242707,#242708,#242709,#242710,#242711,#242712,#242713,
#242714,#242715,#242716,#242717,#242718,#242719,#242720,#242721,#242722,
#242723,#242724,#242725,#242726,#242727,#242728,#242729,#242730,#242731,
#242732,#242733,#242734,#242735,#242736,#242737,#242738,#242739,#242740,
#242741,#242742,#242743,#242744,#242745,#242746,#242747,#242748),
 .UNSPECIFIED.,.F.,.F.,(4,3,3,3,3,3,3,3,3,3,3,3,3,3,3,3,3,3,3,3,3,3,3,3,
3,3,3,3,3,3,3,3,3,3,3,3,3,3,3,3,3,3,3,3,3,3,3,3,3,3,3,3,3,3,3,3,3,3,3,3,
3,3,3,3,3,3,3,3,3,3,3,3,3,3,3,3,3,3,3,3,3,3,3,3,3,3,3,3,3,3,3,3,3,3,3,3,
3,3,3,3,3,3,3,3,3,3,4),(26.0673089099042,26.1829994380394,26.2934305949803,
26.4032923108325,26.5117114857202,26.530071022445,26.5822658887506,26.6907463706517,
26.8004714479001,26.9110620391497,27.0214731343088,27.1306034300162,27.2359992060221,
27.3367839821107,27.4457629611704,27.5568195256456,27.6674303331652,27.7787097761181,
27.8899892190711,28.0002678003958,28.11080319753,28.1442823495878,28.2545812806196,
28.3651888852398,28.4753399462965,28.544235946862,28.6544763301579,28.7651030838881,
28.8753781990794,28.9523268146727,29.0628714125814,29.1732329924048,29.1987394085247,
29.3081625087205,29.4212707244648,29.5319272393184,29.646261305508,29.7605953716976,
29.8534996233576,29.9623611870374,30.0723988998424,30.1831546053298,30.2936446110367,
30.4027337044089,30.5085166108305,30.5688739301216,30.6777196362279,30.7877508087378,
30.8985317774717,31.009109080046,31.1185685232665,31.1637903905885,31.2744567694029,
31.3778516032679,31.4882189480648,31.5989770469048,31.7093410657976,31.8193209824555,
31.9297460218518,32.0405309391863,32.1509953460939,32.1874608686373,32.2981363430499,
32.4087054076814,32.4751084064374,32.5848049892258,32.6956192353839,32.8064244564247,
32.9162729388649,32.9973794165521,33.1080487713,33.1311526827258,33.2403872460494,
33.3507242021466,33.461626580115,33.572177177492,33.6812104103818,33.7874538317022,
33.807297239131,33.9159826912042,34.0259559665151,34.136887626111,34.2477099136315,
34.3574086487019,34.4440118739414,34.554810747873,34.6177322181245,34.7275330561759,
34.8384211331901,34.9493268588893,35.0594173541607,35.1008268302154,35.211434043552,
35.3223263305367,35.4288841829748,35.53967162073,35.6504373518923,35.7578987214979,
35.8685376832732,35.9792717422774,36.0891576811074,36.183759692139,36.2393132177848,
36.3492328687698,36.4597956893276,36.5704908913637,36.6097296216063),
 .UNSPECIFIED.);
#4612=B_SPLINE_CURVE_WITH_KNOTS('',3,(#242753,#242754,#242755,#242756),
 .UNSPECIFIED.,.F.,.F.,(4,4),(3.05571571681131,3.19527969064946),
 .UNSPECIFIED.);
#4613=B_SPLINE_CURVE_WITH_KNOTS('',3,(#242757,#242758,#242759,#242760),
 .UNSPECIFIED.,.F.,.F.,(4,4),(-3.08790561653012,-3.08218100759928),
 .UNSPECIFIED.);
#4614=B_SPLINE_CURVE_WITH_KNOTS('',3,(#243008,#243009,#243010,#243011),
 .UNSPECIFIED.,.F.,.F.,(4,4),(0.,0.00377574012873749),.UNSPECIFIED.);
#4615=B_SPLINE_CURVE_WITH_KNOTS('',3,(#243013,#243014,#243015,#243016,#243017,
#243018,#243019,#243020,#243021,#243022,#243023,#243024,#243025,#243026,
#243027,#243028,#243029,#243030,#243031,#243032,#243033,#243034,#243035,
#243036,#243037,#243038,#243039,#243040,#243041,#243042,#243043,#243044,
#243045,#243046,#243047,#243048,#243049,#243050,#243051,#243052,#243053,
#243054,#243055,#243056,#243057,#243058,#243059,#243060,#243061),
 .UNSPECIFIED.,.F.,.F.,(4,1,1,1,1,1,1,1,1,1,1,1,1,1,1,1,1,1,1,1,1,1,1,1,
1,1,1,1,1,1,1,1,1,1,1,1,1,1,1,1,1,1,1,1,1,1,4),(0.0719629274510161,0.554068949876396,
1.03617497230178,1.51828099472715,2.00038701715253,2.48249303957791,2.96459906200329,
3.44670508442867,3.92881110685405,4.41091712927943,4.89302315170481,5.37512917413019,
5.85723519655557,6.33934121898095,6.82144724140633,7.30355326383171,7.78565928625709,
8.26776530868247,8.74987133110785,9.23197735353322,9.71408337595861,10.196189398384,
10.6782954208094,11.1604014432347,11.6425074656601,12.1246134880855,12.6067195105109,
13.0888255329363,13.5709315553616,14.053037577787,14.5351436002124,15.0172496226378,
15.4993556450632,15.9814616674885,16.4635676899139,16.9456737123393,17.4277797347647,
17.9098857571901,18.3919917796154,18.8740978020408,19.3562038244662,19.8383098468916,
20.3204158693169,20.8025218917423,21.2846279141677,21.7667339365931,21.9794505268059),
 .UNSPECIFIED.);
#4616=B_SPLINE_CURVE_WITH_KNOTS('',3,(#243062,#243063,#243064,#243065,#243066),
 .UNSPECIFIED.,.F.,.F.,(4,1,4),(1.83259851242396,2.3705872713266,3.08790561653012),
 .UNSPECIFIED.);
#4617=B_SPLINE_CURVE_WITH_KNOTS('',3,(#243067,#243068,#243069,#243070,#243071,
#243072,#243073),.UNSPECIFIED.,.F.,.F.,(4,1,1,1,4),(-0.195944809937793,
-0.178786225047028,-0.161627640156262,-0.127310470374731,-0.0615907424075231),
 .UNSPECIFIED.);
#4618=B_SPLINE_CURVE_WITH_KNOTS('',3,(#243319,#243320,#243321,#243322,#243323,
#243324,#243325),.UNSPECIFIED.,.F.,.F.,(4,1,1,1,4),(0.0610784628890011,
0.127602996590906,0.161943757855982,0.17911413848852,0.196284519121058),
 .UNSPECIFIED.);
#4619=B_SPLINE_CURVE_WITH_KNOTS('',3,(#243326,#243327,#243328,#243329,#243330),
 .UNSPECIFIED.,.F.,.F.,(4,1,4),(-3.19527969064946,-2.61247711333251,-1.83540701024323),
 .UNSPECIFIED.);
#4620=B_SPLINE_CURVE_WITH_KNOTS('',3,(#243389,#243390,#243391,#243392,#243393,
#243394,#243395,#243396,#243397,#243398,#243399,#243400,#243401,#243402,
#243403,#243404,#243405,#243406,#243407,#243408,#243409,#243410),
 .UNSPECIFIED.,.F.,.F.,(4,3,3,3,3,3,3,4),(-0.284495567003641,-0.147226887858415,
-0.00995820871318603,0.0586761308594283,0.127310470432043,0.16162764021835,
0.178786225111503,0.19594481000387),.UNSPECIFIED.);
#4621=B_SPLINE_CURVE_WITH_KNOTS('',3,(#243433,#243434,#243435,#243436,#243437,
#243438,#243439,#243440,#243441),.UNSPECIFIED.,.F.,.F.,(4,1,1,1,1,1,4),
(-0.196284519121058,-0.17911413848852,-0.161943757855982,-0.127602996590906,
-0.058921474060754,0.0784415709995503,0.284486138590007),.UNSPECIFIED.);
#4622=B_SPLINE_CURVE_WITH_KNOTS('',3,(#243442,#243443,#243444,#243445),
 .UNSPECIFIED.,.F.,.F.,(4,4),(-0.00377573991168247,1.96577665236466E-16),
 .UNSPECIFIED.);
#4623=B_SPLINE_CURVE_WITH_KNOTS('',3,(#243583,#243584,#243585,#243586,#243587,
#243588,#243589,#243590,#243591,#243592,#243593,#243594,#243595,#243596,
#243597,#243598,#243599),.UNSPECIFIED.,.F.,.F.,(4,1,1,1,1,1,1,1,1,1,1,1,
1,1,4),(-10.4961836062682,-9.76537161200247,-9.01564186930665,-8.26591212661083,
-7.51618238391501,-6.76645264121919,-6.20415533419732,-6.01672289852337,
-4.51726341313173,-4.01744358466785,-3.01780392774009,-2.26807418504427,
-1.51834444234845,-0.768614699652627,-0.0189174415012736),.UNSPECIFIED.);
#4624=B_SPLINE_CURVE_WITH_KNOTS('',3,(#243600,#243601,#243602,#243603,#243604,
#243605,#243606),.UNSPECIFIED.,.F.,.F.,(4,1,1,1,4),(-2.42864388020584,-1.74422488410187,
-1.05031266905021,-0.529878507761475,-0.0094933827816357),.UNSPECIFIED.);
#4625=B_SPLINE_CURVE_WITH_KNOTS('',3,(#243658,#243659,#243660,#243661,#243662,
#243663,#243664),.UNSPECIFIED.,.F.,.F.,(4,1,1,1,4),(0.00946021908790495,
0.529878507761475,1.05031266905021,1.74422488410187,2.43813709915352),
 .UNSPECIFIED.);
#4626=B_SPLINE_CURVE_WITH_KNOTS('',3,(#243666,#243667,#243668,#243669,#243670,
#243671,#243672,#243673,#243674,#243675,#243676,#243677,#243678,#243679,
#243680,#243681,#243682,#243683,#243684,#243685,#243686,#243687,#243688,
#243689,#243690,#243691,#243692,#243693),.UNSPECIFIED.,.F.,.F.,(4,3,3,3,
3,3,3,3,3,4),(0.,0.00199605589485761,0.00632981421222607,0.00675690653791465,
0.00836638098219657,0.00859642816684269,0.00873376978855637,0.00878288600946333,
0.00881554969308153,0.00881890715991546),.UNSPECIFIED.);
#4627=B_SPLINE_CURVE_WITH_KNOTS('',3,(#243694,#243695,#243696,#243697,#243698,
#243699,#243700,#243701,#243702,#243703,#243704,#243705,#243706,#243707,
#243708,#243709,#243710,#243711,#243712,#243713,#243714,#243715,#243716,
#243717,#243718,#243719,#243720,#243721,#243722,#243723,#243724),
 .UNSPECIFIED.,.F.,.F.,(4,3,3,3,3,3,3,3,3,3,4),(-0.000256449697550324,0.,
0.0107193750496886,0.0119173022375472,0.0135651716281691,0.0240907461845161,
0.0273877011707427,0.0381241981877445,0.0403466279256772,0.051084851071475,
0.055090492571633),.UNSPECIFIED.);
#4628=B_SPLINE_CURVE_WITH_KNOTS('',3,(#243725,#243726,#243727,#243728,#243729,
#243730,#243731,#243732,#243733,#243734,#243735,#243736,#243737,#243738,
#243739,#243740,#243741,#243742,#243743,#243744,#243745,#243746,#243747,
#243748,#243749,#243750,#243751,#243752,#243753,#243754,#243755,#243756,
#243757,#243758,#243759,#243760,#243761,#243762,#243763,#243764,#243765,
#243766,#243767,#243768,#243769,#243770,#243771,#243772,#243773,#243774,
#243775,#243776,#243777,#243778,#243779,#243780,#243781,#243782,#243783,
#243784,#243785,#243786,#243787,#243788,#243789,#243790,#243791),
 .UNSPECIFIED.,.F.,.F.,(4,3,3,3,3,3,3,3,3,3,3,3,3,3,3,3,3,3,3,3,3,3,4),
(0.,0.0106067183276902,0.0214167039922604,0.0292984131745253,0.0402838933463023,
0.0512693735180794,0.0585968061157175,0.0692880686682853,0.0800856887523563,
0.0878951691000375,0.0986996612082705,0.102522606745258,0.113300857834301,
0.117193502234952,0.12792188043166,0.138661189820993,0.140977877820602,
0.146491813205814,0.15724888623626,0.162498300086645,0.173228056386699,
0.178504764935657,0.179341967330907),.UNSPECIFIED.);
#4629=B_SPLINE_CURVE_WITH_KNOTS('',3,(#243912,#243913,#243914,#243915,#243916,
#243917,#243918,#243919,#243920,#243921,#243922,#243923,#243924,#243925,
#243926,#243927,#243928),.UNSPECIFIED.,.F.,.F.,(4,1,1,1,1,1,1,1,1,1,1,1,
1,1,4),(0.018884956956807,0.768614699652627,1.51834444234845,2.26807418504427,
3.01780392774009,4.01744358466785,4.51726341313173,6.01672289852337,6.20415533419732,
6.76645264121919,7.51618238391501,8.26591212661083,9.01564186930665,9.76537161200247,
10.5151013546983),.UNSPECIFIED.);
#4630=B_SPLINE_CURVE_WITH_KNOTS('',3,(#243929,#243930,#243931,#243932,#243933,
#243934,#243935,#243936,#243937,#243938,#243939,#243940,#243941,#243942,
#243943,#243944,#243945,#243946,#243947,#243948,#243949,#243950),
 .UNSPECIFIED.,.F.,.F.,(4,3,3,3,3,3,3,4),(0.,0.00593898998625753,0.0108127395138584,
0.0173484873731394,0.0196164842823837,0.0202160753217139,0.020560172206774,
0.0207881423638053),.UNSPECIFIED.);
#4631=B_SPLINE_CURVE_WITH_KNOTS('',3,(#244427,#244428,#244429,#244430,#244431,
#244432,#244433,#244434,#244435,#244436,#244437,#244438,#244439,#244440,
#244441,#244442),.UNSPECIFIED.,.F.,.F.,(4,3,3,3,3,4),(-6.32310609163009,
-5.86698254546378,-5.34770511135925,-4.61293714645098,-3.85838280909711,
-3.16264048045977),.UNSPECIFIED.);
#4632=B_SPLINE_CURVE_WITH_KNOTS('',3,(#244444,#244445,#244446,#244447,#244448,
#244449,#244450,#244451,#244452,#244453,#244454,#244455,#244456,#244457,
#244458,#244459),.UNSPECIFIED.,.F.,.F.,(4,3,3,3,3,4),(-3.16264048045977,
-3.08914875434871,-2.30760309088764,-1.52604009412243,-0.752949420833071,
2.22044604925031E-16),.UNSPECIFIED.);
#4633=B_SPLINE_CURVE_WITH_KNOTS('',3,(#244460,#244461,#244462,#244463,#244464,
#244465,#244466,#244467,#244468,#244469,#244470,#244471,#244472,#244473,
#244474,#244475,#244476,#244477,#244478,#244479,#244480,#244481,#244482,
#244483,#244484,#244485,#244486,#244487,#244488,#244489,#244490,#244491,
#244492,#244493,#244494,#244495,#244496,#244497,#244498,#244499,#244500,
#244501,#244502,#244503,#244504,#244505,#244506,#244507,#244508,#244509,
#244510,#244511,#244512,#244513,#244514,#244515,#244516,#244517,#244518,
#244519,#244520,#244521,#244522,#244523,#244524,#244525,#244526,#244527,
#244528,#244529,#244530,#244531,#244532,#244533,#244534,#244535,#244536,
#244537,#244538,#244539,#244540,#244541,#244542,#244543,#244544,#244545,
#244546,#244547,#244548,#244549,#244550,#244551,#244552,#244553,#244554,
#244555,#244556,#244557,#244558,#244559,#244560,#244561,#244562,#244563,
#244564,#244565,#244566,#244567,#244568,#244569,#244570,#244571,#244572,
#244573,#244574,#244575,#244576,#244577,#244578,#244579,#244580,#244581,
#244582,#244583,#244584,#244585,#244586,#244587,#244588,#244589,#244590,
#244591,#244592,#244593,#244594,#244595,#244596,#244597,#244598,#244599,
#244600,#244601,#244602,#244603,#244604,#244605,#244606,#244607,#244608,
#244609,#244610,#244611,#244612,#244613,#244614,#244615,#244616,#244617,
#244618,#244619,#244620,#244621,#244622,#244623,#244624,#244625,#244626,
#244627,#244628,#244629,#244630,#244631,#244632,#244633,#244634,#244635,
#244636,#244637,#244638,#244639,#244640,#244641,#244642,#244643,#244644,
#244645,#244646,#244647,#244648,#244649,#244650,#244651,#244652,#244653,
#244654,#244655,#244656,#244657,#244658),.UNSPECIFIED.,.F.,.F.,(4,3,3,3,
3,3,3,3,3,3,3,3,3,3,3,3,3,3,3,3,3,3,3,3,3,3,3,3,3,3,3,3,3,3,3,3,3,3,3,3,
3,3,3,3,3,3,3,3,3,3,3,3,3,3,3,3,3,3,3,3,3,3,3,3,3,3,4),(19.7152260924337,
20.3751714295113,21.3479593311001,22.320747232689,23.2935351342779,24.2663230358667,
25.2391109374556,26.2118988390444,27.1846867406333,28.1574746422221,29.130262543811,
30.1030504453999,31.0758383469887,32.0486262485776,33.0214141501664,33.9942020517553,
34.9669899533442,35.939777854933,36.9125657565219,37.8853536581107,38.8581415596996,
39.8309294612885,40.8037173628773,41.7765052644662,42.749293166055,43.7220810676439,
44.6948689692328,45.6676568708216,46.6404447724105,47.6132326739993,48.5860205755882,
49.558808477177,50.5315963787659,51.5043842803548,52.4771721819437,53.4499600835325,
54.4227479851213,55.3955358867102,56.3683237882991,57.3411116898879,58.3138995914768,
59.2866874930656,60.2594753946545,61.2322632962434,62.2050511978322,63.1778390994211,
64.15062700101,65.1234149025988,66.0962028041877,67.0689907057765,68.0417786073654,
69.0145665089543,69.9873544105431,70.960142312132,71.9329302137208,72.9057181153097,
73.8785060168986,74.8512939184874,75.8240818200763,76.7968697216651,77.769657623254,
78.7424455248429,79.7152334264317,80.6880213280206,81.6608092296094,82.6335971311983,
83.6063850327866),.UNSPECIFIED.);
#4634=B_SPLINE_CURVE_WITH_KNOTS('',3,(#244659,#244660,#244661,#244662,#244663,
#244664,#244665,#244666,#244667,#244668,#244669,#244670,#244671,#244672,
#244673,#244674,#244675,#244676,#244677,#244678,#244679,#244680,#244681,
#244682,#244683,#244684,#244685,#244686,#244687,#244688,#244689,#244690,
#244691,#244692,#244693,#244694,#244695,#244696,#244697,#244698,#244699,
#244700,#244701,#244702,#244703,#244704,#244705,#244706,#244707,#244708,
#244709,#244710,#244711,#244712,#244713,#244714,#244715,#244716,#244717,
#244718,#244719,#244720,#244721,#244722,#244723,#244724,#244725,#244726,
#244727,#244728,#244729,#244730,#244731,#244732,#244733,#244734,#244735,
#244736,#244737,#244738,#244739,#244740,#244741,#244742,#244743,#244744,
#244745,#244746,#244747,#244748,#244749,#244750,#244751,#244752,#244753,
#244754,#244755,#244756,#244757,#244758,#244759,#244760,#244761,#244762,
#244763,#244764,#244765,#244766,#244767,#244768,#244769,#244770,#244771,
#244772,#244773,#244774,#244775,#244776,#244777,#244778,#244779,#244780,
#244781,#244782,#244783,#244784,#244785,#244786,#244787,#244788,#244789,
#244790,#244791,#244792,#244793,#244794,#244795,#244796,#244797,#244798,
#244799,#244800,#244801,#244802,#244803,#244804,#244805,#244806,#244807,
#244808,#244809,#244810,#244811,#244812,#244813,#244814,#244815,#244816,
#244817,#244818,#244819,#244820,#244821,#244822,#244823,#244824,#244825,
#244826,#244827,#244828,#244829,#244830,#244831,#244832,#244833,#244834,
#244835,#244836,#244837,#244838,#244839,#244840,#244841,#244842,#244843,
#244844,#244845,#244846,#244847,#244848,#244849,#244850,#244851,#244852,
#244853,#244854,#244855,#244856,#244857,#244858,#244859,#244860,#244861,
#244862,#244863,#244864,#244865,#244866,#244867,#244868,#244869),
 .UNSPECIFIED.,.F.,.F.,(4,3,3,3,3,3,3,3,3,3,3,3,3,3,3,3,3,3,3,3,3,3,3,3,
3,3,3,3,3,3,3,3,3,3,3,3,3,3,3,3,3,3,3,3,3,3,3,3,3,3,3,3,3,3,3,3,3,3,3,3,
3,3,3,3,3,3,3,3,3,3,4),(71.4890715653831,72.0511074580203,73.023974574377,
73.9968416907337,74.9697088070904,75.9425759234471,76.9154430398038,77.8883101561605,
78.8611772725172,79.8340443888739,80.8069115052306,81.7797786215872,82.7526457379439,
83.7255128543006,84.6983799706573,85.671247087014,86.6441142033707,87.6169813197274,
88.5898484360841,89.5627155524408,90.5355826687975,91.5084497851542,92.4813169015109,
93.4541840178675,94.4270511342242,95.3999182505809,96.3727853669376,97.3456524832943,
98.318519599651,99.2913867160077,100.264253832364,101.237120948721,102.209988065078,
103.182855181434,104.155722297791,105.128589414148,106.101456530505,107.074323646861,
108.047190763218,109.020057879575,109.992924995931,110.965792112288,111.938659228645,
112.911526345001,113.884393461358,114.857260577715,115.830127694071,116.802994810428,
117.775861926785,118.748729043142,119.721596159498,120.694463275855,121.667330392212,
122.640197508568,123.613064624925,124.585931741282,125.558798857638,126.531665973995,
127.504533090352,128.477400206708,129.450267323065,130.423134439422,131.396001555779,
132.368868672135,133.341735788492,134.314602904849,135.287470021205,136.260337137562,
137.233204253919,138.206071370275,139.16964125496),.UNSPECIFIED.);
#4635=B_SPLINE_CURVE_WITH_KNOTS('',3,(#245246,#245247,#245248,#245249,#245250,
#245251,#245252,#245253,#245254,#245255,#245256,#245257,#245258,#245259,
#245260,#245261),.UNSPECIFIED.,.F.,.F.,(4,3,3,3,3,4),(-3.33658600359424,
-2.84111411479529,-2.17756431515054,-1.48317770395856,-0.758265368492167,
-0.524622525151951),.UNSPECIFIED.);
#4636=B_SPLINE_CURVE_WITH_KNOTS('',3,(#245262,#245263,#245264,#245265,#245266,
#245267,#245268,#245269,#245270,#245271,#245272,#245273,#245274,#245275,
#245276,#245277,#245278,#245279,#245280),.UNSPECIFIED.,.F.,.F.,(4,3,3,3,
3,3,4),(-0.524622525151951,-5.55111512312578E-16,0.449240854504615,0.893628158009139,
1.71207377940215,2.56103421468922,2.60440050708431),.UNSPECIFIED.);
#4637=B_SPLINE_CURVE_WITH_KNOTS('',3,(#245324,#245325,#245326,#245327,#245328,
#245329,#245330,#245331,#245332,#245333,#245334,#245335,#245336,#245337,
#245338,#245339,#245340,#245341,#245342,#245343,#245344,#245345,#245346,
#245347,#245348,#245349,#245350,#245351),.UNSPECIFIED.,.F.,.F.,(4,3,3,3,
3,3,3,3,3,4),(0.,0.752949420833071,1.52604009412243,2.30760309088764,3.08914875434871,
3.85838280909711,4.61293714645098,5.34770511135924,5.86698254546377,6.32310609163009),
 .UNSPECIFIED.);
#4638=B_SPLINE_CURVE_WITH_KNOTS('',3,(#245399,#245400,#245401,#245402,#245403,
#245404,#245405,#245406,#245407,#245408,#245409,#245410,#245411,#245412,
#245413,#245414,#245415,#245416,#245417,#245418,#245419,#245420,#245421,
#245422,#245423,#245424,#245425,#245426,#245427,#245428,#245429),
 .UNSPECIFIED.,.F.,.F.,(4,3,3,3,3,3,3,3,3,3,4),(-2.60440050708431,-2.56103421468922,
-1.71207377940215,-0.89362815800914,-0.449240854504616,4.44089209850063E-16,
0.758265368492167,1.48317770395856,2.17756431515054,2.84111411479529,3.33658600359424),
 .UNSPECIFIED.);
#4639=B_SPLINE_CURVE_WITH_KNOTS('',3,(#245630,#245631,#245632,#245633,#245634,
#245635,#245636,#245637,#245638,#245639,#245640,#245641,#245642,#245643,
#245644,#245645,#245646,#245647,#245648,#245649,#245650,#245651,#245652,
#245653,#245654,#245655,#245656,#245657,#245658,#245659,#245660,#245661,
#245662,#245663,#245664,#245665,#245666,#245667),.UNSPECIFIED.,.F.,.F.,
(4,2,2,2,2,2,2,2,2,2,2,2,2,2,2,2,2,2,4),(-10.1267002749366,-9.53353501129297,
-8.9013766543655,-8.54408970518052,-8.19364297970278,-8.0115560909122,-7.64201088716174,
-6.94716178437854,-6.22571974762744,-5.85417676062536,-5.67167036668402,
-5.05962224798826,-4.73497888971447,-4.55251092838706,-3.81295518410879,
-3.49245692235962,-3.11842480109168,-2.43726007969567,-2.2707810484827),
 .UNSPECIFIED.);
#4640=B_SPLINE_CURVE_WITH_KNOTS('',3,(#245671,#245672,#245673,#245674,#245675,
#245676,#245677,#245678,#245679,#245680,#245681,#245682,#245683,#245684,
#245685,#245686,#245687,#245688,#245689,#245690,#245691,#245692,#245693,
#245694,#245695,#245696,#245697,#245698,#245699,#245700,#245701,#245702,
#245703,#245704,#245705,#245706,#245707,#245708,#245709,#245710,#245711,
#245712,#245713,#245714,#245715,#245716,#245717,#245718,#245719,#245720,
#245721,#245722,#245723,#245724,#245725),.UNSPECIFIED.,.F.,.F.,(4,3,3,3,
3,3,3,3,3,3,3,3,3,3,3,3,3,3,4),(0.,0.0547726481003252,0.110928173677003,
0.167925726275401,0.226232801359633,0.25,0.304566466776655,0.35771920620189,
0.409037391923524,0.459866433004578,0.5,0.563247056023744,0.62637014466264,
0.689428749328429,0.752481165069406,0.815645893228433,0.87892745611511,
0.942505270549091,1.),.UNSPECIFIED.);
#4641=B_SPLINE_CURVE_WITH_KNOTS('',3,(#245727,#245728,#245729,#245730,#245731,
#245732,#245733,#245734,#245735,#245736,#245737,#245738,#245739,#245740,
#245741,#245742,#245743,#245744,#245745,#245746,#245747,#245748,#245749,
#245750,#245751,#245752,#245753,#245754),.UNSPECIFIED.,.F.,.F.,(4,3,3,3,
3,3,3,3,3,4),(0.,0.0544177266884678,0.120685866589391,0.125,0.25,0.47061240888801,
0.5,0.729140800263966,0.957950098777425,1.),.UNSPECIFIED.);
#4642=B_SPLINE_CURVE_WITH_KNOTS('',3,(#245756,#245757,#245758,#245759,#245760,
#245761,#245762,#245763,#245764,#245765,#245766,#245767,#245768,#245769,
#245770,#245771,#245772,#245773,#245774,#245775,#245776,#245777,#245778,
#245779,#245780,#245781,#245782,#245783,#245784,#245785,#245786,#245787,
#245788,#245789,#245790,#245791,#245792,#245793,#245794,#245795,#245796,
#245797,#245798,#245799,#245800,#245801,#245802,#245803,#245804,#245805,
#245806,#245807,#245808,#245809,#245810,#245811,#245812,#245813,#245814,
#245815,#245816,#245817,#245818,#245819,#245820,#245821,#245822,#245823,
#245824,#245825,#245826,#245827,#245828,#245829,#245830,#245831,#245832,
#245833,#245834,#245835,#245836,#245837,#245838,#245839,#245840,#245841,
#245842,#245843,#245844,#245845,#245846,#245847,#245848,#245849,#245850,
#245851,#245852,#245853,#245854,#245855,#245856,#245857,#245858,#245859,
#245860,#245861,#245862,#245863,#245864,#245865,#245866,#245867,#245868,
#245869,#245870,#245871,#245872,#245873,#245874,#245875,#245876,#245877,
#245878,#245879,#245880,#245881,#245882,#245883,#245884,#245885,#245886,
#245887,#245888,#245889,#245890,#245891,#245892,#245893,#245894,#245895,
#245896,#245897,#245898,#245899,#245900,#245901,#245902,#245903,#245904,
#245905,#245906,#245907,#245908,#245909,#245910,#245911,#245912,#245913,
#245914,#245915,#245916,#245917,#245918,#245919,#245920,#245921,#245922,
#245923,#245924,#245925,#245926,#245927,#245928,#245929,#245930,#245931,
#245932,#245933,#245934,#245935,#245936,#245937,#245938,#245939,#245940,
#245941,#245942,#245943,#245944,#245945,#245946,#245947,#245948,#245949,
#245950,#245951,#245952,#245953,#245954,#245955,#245956,#245957,#245958,
#245959,#245960,#245961,#245962,#245963),.UNSPECIFIED.,.F.,.F.,(4,3,3,3,
3,3,3,3,3,3,3,3,3,3,3,3,3,3,3,3,3,3,3,3,3,3,3,3,3,3,3,3,3,3,3,3,3,3,3,3,
3,3,3,3,3,3,3,3,3,3,3,3,3,3,3,3,3,3,3,3,3,3,3,3,3,3,3,3,3,4),(2.84647486241138E-9,
3.98034328163729E-7,0.0171528757945527,0.0344935492742743,0.0508155308405419,
0.0518342227539958,0.0625,0.0783929463851404,0.0945529913095331,0.111135995117445,
0.125,0.138759575184035,0.157705595627482,0.176668725843911,0.1875,0.203370976639831,
0.219543318177802,0.224846064652705,0.240982255137852,0.25,0.275384870776817,
0.303700750913662,0.310307540195091,0.3125,0.329866076449213,0.347334144479909,
0.364687960463994,0.375,0.390051404570067,0.395391156378958,0.410376274908089,
0.421922919511196,0.4375,0.463704555616109,0.480238559130856,0.5,0.524254184153736,
0.547889810270479,0.5625,0.565037198220748,0.591996170298273,0.619697322218818,
0.625,0.647790672163006,0.64997582505778,0.673365878987801,0.6875,0.702963506518141,
0.719090503832438,0.734257116524425,0.735217501146736,0.737127300169544,
0.75,0.766476083684436,0.78324383489101,0.800308852150317,0.8125,0.820976096800571,
0.842534668750048,0.862581474045149,0.875,0.892197316986259,0.907434819911853,
0.924484915664398,0.9375,0.952271049309162,0.966845584083633,0.981117708314169,
0.994937973800952,0.999999997628923),.UNSPECIFIED.);
#4643=B_SPLINE_CURVE_WITH_KNOTS('',3,(#245970,#245971,#245972,#245973,#245974,
#245975,#245976,#245977,#245978,#245979,#245980,#245981),.UNSPECIFIED.,
 .F.,.F.,(4,2,2,2,2,4),(-2.2707810484827,-2.19502540839306,-1.51238524601977,
-0.874630198278207,-0.377777523568442,-1.00000000546885E-6),
 .UNSPECIFIED.);
#4644=B_SPLINE_CURVE_WITH_KNOTS('',3,(#246083,#246084,#246085,#246086,#246087,
#246088,#246089,#246090,#246091,#246092,#246093,#246094,#246095,#246096,
#246097,#246098,#246099,#246100),.UNSPECIFIED.,.F.,.F.,(4,2,2,2,2,2,2,2,
4),(0.479176056804213,0.598969009567939,0.718761962331665,0.838557037970046,
0.958352113608426,1.07814718924681,1.19794226488519,1.31773521764891,1.43752817041264),
 .UNSPECIFIED.);
#4645=B_SPLINE_CURVE_WITH_KNOTS('',3,(#246101,#246102,#246103,#246104,#246105,
#246106,#246107,#246108,#246109,#246110,#246111,#246112,#246113,#246114,
#246115,#246116,#246117,#246118,#246119),.UNSPECIFIED.,.F.,.F.,(4,2,2,2,
3,2,2,2,4),(1.43752817041264,1.55732112317636,1.67711407594009,1.79690915157847,
1.91670422721685,2.03649930285523,2.15629437849361,2.27608733125734,2.39588028402106),
 .UNSPECIFIED.);
#4646=B_SPLINE_CURVE_WITH_KNOTS('',3,(#246122,#246123,#246124,#246125,#246126,
#246127,#246128,#246129,#246130,#246131,#246132,#246133,#246134,#246135,
#246136,#246137,#246138,#246139),.UNSPECIFIED.,.F.,.F.,(4,2,2,2,2,2,2,2,
4),(0.479176056804213,0.598969009567939,0.718761962331665,0.838557037970046,
0.958352113608426,1.07814718924681,1.19794226488519,1.31773521764891,1.43752817041264),
 .UNSPECIFIED.);
#4647=B_SPLINE_CURVE_WITH_KNOTS('',3,(#246140,#246141,#246142,#246143,#246144,
#246145,#246146,#246147,#246148,#246149,#246150,#246151,#246152,#246153,
#246154,#246155,#246156,#246157,#246158),.UNSPECIFIED.,.F.,.F.,(4,2,2,2,
3,2,2,2,4),(1.43752817041264,1.55732112317636,1.67711407594009,1.79690915157847,
1.91670422721685,2.03649930285523,2.15629437849361,2.27608733125734,2.39588028402106),
 .UNSPECIFIED.);
#4648=B_SPLINE_CURVE_WITH_KNOTS('',3,(#246274,#246275,#246276,#246277,#246278,
#246279),.UNSPECIFIED.,.F.,.F.,(4,2,4),(-0.0829211283470106,-0.0414330866113678,
-2.3713526984788E-5),.UNSPECIFIED.);
#4649=B_SPLINE_CURVE_WITH_KNOTS('',3,(#246282,#246283,#246284,#246285,#246286,
#246287,#246288,#246289,#246290,#246291,#246292,#246293),.UNSPECIFIED.,
 .F.,.F.,(4,2,2,2,2,4),(0.0199323046503872,0.634509589579283,1.25910487035859,
1.59481653019916,2.09477130180963,2.54105386087648),.UNSPECIFIED.);
#4650=B_SPLINE_CURVE_WITH_KNOTS('',3,(#247339,#247340,#247341,#247342,#247343,
#247344,#247345,#247346,#247347,#247348,#247349,#247350,#247351,#247352,
#247353,#247354,#247355,#247356,#247357,#247358,#247359,#247360,#247361,
#247362,#247363,#247364,#247365,#247366,#247367,#247368,#247369,#247370,
#247371,#247372,#247373,#247374,#247375,#247376,#247377,#247378,#247379,
#247380,#247381,#247382,#247383,#247384,#247385,#247386,#247387,#247388,
#247389,#247390,#247391,#247392,#247393,#247394,#247395,#247396,#247397,
#247398,#247399,#247400,#247401,#247402,#247403,#247404,#247405,#247406,
#247407,#247408,#247409,#247410,#247411,#247412,#247413,#247414,#247415,
#247416,#247417,#247418,#247419,#247420,#247421,#247422,#247423,#247424,
#247425,#247426,#247427,#247428,#247429,#247430,#247431,#247432,#247433,
#247434,#247435,#247436,#247437,#247438,#247439,#247440,#247441,#247442,
#247443,#247444,#247445,#247446,#247447,#247448,#247449,#247450,#247451,
#247452,#247453,#247454,#247455,#247456,#247457,#247458,#247459,#247460,
#247461,#247462,#247463,#247464,#247465,#247466,#247467,#247468,#247469,
#247470,#247471,#247472,#247473,#247474,#247475,#247476,#247477,#247478,
#247479,#247480,#247481,#247482,#247483,#247484,#247485,#247486,#247487,
#247488,#247489,#247490,#247491,#247492,#247493,#247494,#247495,#247496,
#247497,#247498,#247499,#247500,#247501,#247502,#247503,#247504,#247505,
#247506,#247507,#247508,#247509,#247510,#247511,#247512,#247513,#247514,
#247515,#247516,#247517,#247518,#247519,#247520,#247521,#247522,#247523,
#247524,#247525,#247526,#247527,#247528,#247529,#247530,#247531,#247532,
#247533,#247534,#247535,#247536,#247537,#247538,#247539,#247540,#247541,
#247542,#247543,#247544,#247545,#247546,#247547,#247548,#247549,#247550,
#247551,#247552,#247553,#247554,#247555,#247556,#247557,#247558,#247559,
#247560,#247561,#247562,#247563,#247564,#247565,#247566,#247567,#247568,
#247569,#247570,#247571,#247572,#247573,#247574,#247575,#247576,#247577,
#247578,#247579,#247580,#247581,#247582,#247583,#247584,#247585,#247586,
#247587,#247588,#247589,#247590,#247591,#247592,#247593,#247594,#247595,
#247596,#247597,#247598,#247599,#247600,#247601,#247602,#247603,#247604,
#247605,#247606,#247607,#247608,#247609,#247610,#247611,#247612,#247613,
#247614,#247615,#247616,#247617,#247618,#247619,#247620,#247621,#247622,
#247623,#247624,#247625,#247626,#247627,#247628,#247629,#247630,#247631,
#247632,#247633,#247634,#247635,#247636,#247637,#247638,#247639,#247640,
#247641,#247642,#247643,#247644,#247645,#247646,#247647,#247648,#247649,
#247650,#247651,#247652,#247653,#247654,#247655,#247656,#247657,#247658,
#247659,#247660,#247661,#247662,#247663,#247664,#247665,#247666,#247667,
#247668,#247669,#247670,#247671,#247672,#247673,#247674,#247675,#247676,
#247677,#247678,#247679,#247680,#247681,#247682,#247683,#247684,#247685,
#247686,#247687,#247688,#247689,#247690,#247691,#247692,#247693,#247694,
#247695,#247696,#247697,#247698,#247699,#247700,#247701,#247702,#247703,
#247704,#247705,#247706,#247707,#247708,#247709,#247710,#247711,#247712,
#247713,#247714,#247715,#247716,#247717,#247718,#247719,#247720,#247721,
#247722,#247723,#247724,#247725,#247726,#247727,#247728,#247729,#247730,
#247731,#247732,#247733,#247734,#247735,#247736,#247737,#247738,#247739,
#247740,#247741,#247742,#247743,#247744,#247745,#247746,#247747,#247748,
#247749,#247750,#247751,#247752,#247753,#247754,#247755,#247756),
 .UNSPECIFIED.,.F.,.F.,(4,3,3,3,3,3,3,3,3,3,3,3,3,3,3,3,3,3,3,3,3,3,3,3,
3,3,3,3,3,3,3,3,3,3,3,3,3,3,3,3,3,3,3,3,3,3,3,3,3,3,3,3,3,3,3,3,3,3,3,3,
3,3,3,3,3,3,3,3,3,3,3,3,3,3,3,3,3,3,3,3,3,3,3,3,3,3,3,3,3,3,3,3,3,3,3,3,
3,3,3,3,3,3,3,3,3,3,3,3,3,3,3,3,3,3,3,3,3,3,3,3,3,3,3,3,3,3,3,3,3,3,3,3,
3,3,3,3,3,3,3,4),(1.06621783095114E-8,0.00924709760354323,0.0185922170868827,
0.0278433762192122,0.03125,0.0374089107938626,0.0447952528557377,0.0521813968414983,
0.0595660287748767,0.0625,0.070500404688998,0.0759126983128583,0.0838863430725905,
0.0918769069459498,0.09375,0.101526628468405,0.109299834591698,0.114411390576502,
0.122193985735315,0.125,0.132622983958926,0.140253749818416,0.147878081315584,
0.152915563424835,0.15625,0.166550580748907,0.177025290374454,0.1875,0.191422850679117,
0.199056788665547,0.206693366067995,0.214322331556171,0.21875,0.226544341476201,
0.229928601993727,0.237703069307736,0.245495392632375,0.25,0.257997617798009,
0.265996966551971,0.268428466292767,0.276446423673332,0.28125,0.288770872789906,
0.296293023313397,0.303809382955443,0.306930161255499,0.3125,0.321775275535226,
0.331116667217473,0.340417909790874,0.34375,0.345436469858356,0.353417313268092,
0.361407392582054,0.369378506875594,0.375,0.382631523056436,0.383943766241058,
0.391572550250627,0.399217395362736,0.40625,0.414378794229666,0.422445554622365,
0.430574838879246,0.4375,0.44509794811639,0.453021844948812,0.460945741781234,
0.46875,0.476928397960815,0.485130657145836,0.493319435416037,0.499450512062718,
0.5,0.508874813600094,0.517777275177736,0.526627610554843,0.53125,0.537957933652345,
0.545511353049433,0.553067711117293,0.560621246875254,0.5625,0.570579276098614,
0.576462190816151,0.58451608357085,0.59258077686407,0.59375,0.601553908681003,
0.60935812637055,0.614962109399278,0.622772527597258,0.625,0.632688419180149,
0.640386877386666,0.648080158304261,0.653465141181158,0.65625,0.666452493254736,
0.676976246627368,0.6875,0.691971623773083,0.699585053107196,0.707200180318781,
0.71480827078688,0.71875,0.726651806591696,0.730477860481895,0.738357248367593,
0.746253156501917,0.75,0.758032260319299,0.766068934909875,0.768978913311851,
0.777032761248444,0.78125,0.788816069937388,0.796385546877661,0.803950718800695,
0.807480431869747,0.8125,0.822122872303557,0.831832992259484,0.84149978334898,
0.84375,0.845985458171855,0.853876841954762,0.861775248569015,0.869656535144257,
0.875,0.882683201233029,0.884492486986032,0.892167547344696,0.89985742073159,
0.90625,0.914622952427862,0.922995904855723,0.931303279170426,0.932158355678676),
 .UNSPECIFIED.);
#4651=B_SPLINE_CURVE_WITH_KNOTS('',3,(#247758,#247759,#247760,#247761,#247762,
#247763,#247764,#247765,#247766,#247767,#247768,#247769,#247770,#247771,
#247772,#247773,#247774,#247775,#247776,#247777,#247778,#247779,#247780,
#247781,#247782,#247783,#247784,#247785,#247786,#247787,#247788,#247789,
#247790,#247791),.UNSPECIFIED.,.F.,.F.,(4,3,3,3,3,3,3,3,3,3,3,4),(0.932158355678676,
0.9375,0.945231335237321,0.953363471497087,0.961076080899484,0.961495607756853,
0.96875,0.9765625,0.984048886858195,0.991522780320884,0.99893640098316,
1.),.UNSPECIFIED.);
#4652=B_SPLINE_CURVE_WITH_KNOTS('',3,(#247793,#247794,#247795,#247796,#247797,
#247798,#247799,#247800,#247801,#247802,#247803,#247804,#247805,#247806,
#247807,#247808,#247809,#247810,#247811,#247812,#247813,#247814,#247815,
#247816,#247817,#247818,#247819,#247820,#247821,#247822,#247823,#247824,
#247825,#247826,#247827,#247828,#247829,#247830,#247831,#247832,#247833,
#247834,#247835,#247836,#247837,#247838,#247839,#247840,#247841,#247842,
#247843,#247844,#247845,#247846,#247847,#247848,#247849,#247850,#247851,
#247852,#247853,#247854,#247855,#247856,#247857,#247858,#247859,#247860,
#247861,#247862,#247863,#247864,#247865,#247866,#247867,#247868,#247869,
#247870,#247871,#247872,#247873,#247874,#247875,#247876,#247877,#247878,
#247879,#247880,#247881,#247882,#247883,#247884,#247885,#247886,#247887,
#247888,#247889),.UNSPECIFIED.,.F.,.F.,(4,3,3,3,3,3,3,3,3,3,3,3,3,3,3,3,
3,3,3,3,3,3,3,3,3,3,3,3,3,3,3,3,4),(1.69843824056743E-12,3.81454649039195E-9,
0.00580850749265675,0.0114954728014237,0.0173647456642056,0.0232340185269875,
0.0288579860542367,0.03125,0.0352666207544007,0.0392843088788179,0.0433003056640982,
0.0464726303270956,0.046875,0.0514731668963411,0.0561046334785501,0.0607284961520582,
0.0625,0.0672562275700393,0.0697108833863681,0.0744595538085661,0.078125,
0.0825211531244942,0.0869199633889355,0.091315804393928,0.0929451445810631,
0.09375,0.0988388806573676,0.104106940328684,0.109375,0.114184103937474,
0.116183162540484,0.120987938058078,0.125),.UNSPECIFIED.);
#4653=B_SPLINE_CURVE_WITH_KNOTS('',3,(#247891,#247892,#247893,#247894,#247895,
#247896,#247897,#247898,#247899,#247900,#247901,#247902,#247903,#247904,
#247905,#247906,#247907,#247908,#247909,#247910,#247911,#247912,#247913,
#247914,#247915,#247916,#247917,#247918,#247919,#247920,#247921,#247922,
#247923,#247924,#247925,#247926,#247927,#247928,#247929,#247930,#247931,
#247932,#247933,#247934,#247935,#247936,#247937,#247938,#247939,#247940,
#247941,#247942,#247943,#247944,#247945,#247946,#247947,#247948,#247949,
#247950,#247951,#247952,#247953,#247954,#247955,#247956,#247957,#247958,
#247959,#247960,#247961,#247962,#247963,#247964,#247965,#247966,#247967,
#247968,#247969,#247970,#247971,#247972,#247973,#247974,#247975,#247976,
#247977,#247978,#247979,#247980,#247981,#247982,#247983,#247984,#247985,
#247986,#247987,#247988,#247989,#247990,#247991,#247992,#247993,#247994,
#247995,#247996,#247997,#247998,#247999,#248000,#248001,#248002,#248003,
#248004,#248005,#248006,#248007,#248008,#248009,#248010,#248011,#248012,
#248013,#248014,#248015,#248016,#248017,#248018,#248019,#248020,#248021,
#248022,#248023,#248024,#248025,#248026,#248027,#248028,#248029,#248030,
#248031,#248032,#248033,#248034,#248035,#248036,#248037,#248038,#248039,
#248040,#248041,#248042,#248043,#248044,#248045,#248046,#248047,#248048,
#248049,#248050,#248051,#248052,#248053,#248054,#248055,#248056,#248057,
#248058,#248059,#248060,#248061,#248062,#248063,#248064,#248065,#248066,
#248067,#248068,#248069,#248070,#248071,#248072,#248073,#248074,#248075,
#248076,#248077,#248078,#248079,#248080,#248081,#248082,#248083,#248084,
#248085,#248086,#248087,#248088,#248089,#248090,#248091,#248092,#248093,
#248094,#248095,#248096,#248097,#248098,#248099,#248100,#248101,#248102,
#248103,#248104,#248105,#248106,#248107,#248108,#248109,#248110,#248111,
#248112,#248113),.UNSPECIFIED.,.F.,.F.,(4,3,3,3,3,3,3,3,3,3,3,3,3,3,3,3,
3,3,3,3,3,3,3,3,3,3,3,3,3,3,3,3,3,3,3,3,3,3,3,3,3,3,3,3,3,3,3,3,3,3,3,3,
3,3,3,3,3,3,3,3,3,3,3,3,3,3,3,3,3,3,3,3,3,3,4),(0.125,0.129401370205288,
0.133804208236777,0.138204208306334,0.139417796034033,0.140625,0.145959697159405,
0.151319187375931,0.15625,0.161034886647865,0.162655587032303,0.16743927439462,
0.171875,0.176299098251554,0.180724045095385,0.185146076159803,0.18589048207056,
0.1875,0.193122164268867,0.198771567427982,0.203125,0.2078804491409,0.209127960343765,
0.213938980171882,0.21875,0.223208248263899,0.227785723754003,0.232363199244106,
0.234375,0.240311997162646,0.246284690130707,0.25,0.254721590439102,0.255600300990014,
0.260318875661575,0.265043438278912,0.265625,0.270125919618954,0.274630487091829,
0.278835935653344,0.28125,0.287497116652412,0.293800515230728,0.296875,
0.301560872184207,0.302072625731503,0.306759856971391,0.311452223652685,
0.3125,0.317049047605418,0.321601286430951,0.32530867743944,0.328125,0.334616836941934,
0.341199804812989,0.34375,0.348544954244117,0.353201657529656,0.35786292714001,
0.359375,0.363976252695401,0.368580351982553,0.371781407385336,0.375,0.381620813459372,
0.388369665465938,0.390625,0.395017305383879,0.399647346870762,0.404281583094957,
0.40625,0.410908191212093,0.415568934874542,0.418254107941756,0.421875),
 .UNSPECIFIED.);
#4654=B_SPLINE_CURVE_WITH_KNOTS('',3,(#248115,#248116,#248117,#248118,#248119,
#248120,#248121,#248122,#248123,#248124,#248125,#248126,#248127,#248128,
#248129,#248130,#248131,#248132,#248133,#248134,#248135,#248136,#248137,
#248138,#248139,#248140,#248141,#248142,#248143,#248144,#248145,#248146,
#248147,#248148),.UNSPECIFIED.,.F.,.F.,(4,3,3,3,3,3,3,3,3,3,3,4),(0.421875,
0.428506396835803,0.435286687309665,0.4375,0.441489693331742,0.446098015623979,
0.450710264621073,0.453125,0.457845107684993,0.462567458577872,0.464726766080549,
0.46875),.UNSPECIFIED.);
#4655=B_SPLINE_CURVE_WITH_KNOTS('',3,(#248150,#248151,#248152,#248153,#248154,
#248155,#248156,#248157,#248158,#248159,#248160,#248161,#248162,#248163,
#248164,#248165,#248166,#248167,#248168,#248169,#248170,#248171,#248172,
#248173,#248174,#248175,#248176,#248177,#248178,#248179,#248180,#248181,
#248182,#248183),.UNSPECIFIED.,.F.,.F.,(4,3,3,3,3,3,3,3,3,3,3,4),(0.46875,
0.475306824387514,0.482012136695857,0.484375,0.48796212919662,0.492554067566288,
0.497149699697294,0.5,0.504787039806942,0.509575929354145,0.511199373272958,
0.515625),.UNSPECIFIED.);
#4656=B_SPLINE_CURVE_WITH_KNOTS('',3,(#248185,#248186,#248187,#248188,#248189,
#248190,#248191,#248192,#248193,#248194,#248195,#248196,#248197,#248198,
#248199,#248200,#248201,#248202,#248203,#248204,#248205,#248206,#248207,
#248208,#248209,#248210,#248211,#248212,#248213,#248214,#248215,#248216,
#248217,#248218),.UNSPECIFIED.,.F.,.F.,(4,3,3,3,3,3,3,3,3,3,3,4),(0.515625,
0.522057676410222,0.528624325547168,0.53125,0.534434620548217,0.539015597945623,
0.543600027623529,0.546875,0.551733749274779,0.556593792928022,0.557671925503129,
0.5625),.UNSPECIFIED.);
#4657=B_SPLINE_CURVE_WITH_KNOTS('',3,(#248220,#248221,#248222,#248223,#248224,
#248225,#248226,#248227,#248228,#248229,#248230,#248231,#248232,#248233,
#248234,#248235,#248236,#248237,#248238,#248239,#248240,#248241,#248242,
#248243,#248244,#248245,#248246,#248247,#248248,#248249,#248250,#248251,
#248252,#248253,#248254,#248255,#248256,#248257,#248258,#248259,#248260,
#248261,#248262,#248263,#248264,#248265,#248266,#248267,#248268,#248269,
#248270,#248271,#248272,#248273,#248274,#248275,#248276,#248277,#248278,
#248279,#248280,#248281,#248282,#248283,#248284,#248285,#248286,#248287,
#248288,#248289,#248290,#248291,#248292,#248293,#248294,#248295,#248296,
#248297,#248298,#248299,#248300,#248301,#248302,#248303,#248304,#248305,
#248306,#248307,#248308,#248309,#248310,#248311,#248312,#248313,#248314,
#248315,#248316,#248317,#248318,#248319,#248320,#248321,#248322,#248323,
#248324,#248325,#248326,#248327,#248328,#248329,#248330,#248331,#248332,
#248333,#248334,#248335,#248336,#248337,#248338,#248339,#248340,#248341,
#248342,#248343,#248344,#248345,#248346,#248347,#248348,#248349,#248350,
#248351,#248352,#248353,#248354,#248355,#248356,#248357,#248358,#248359,
#248360,#248361,#248362,#248363,#248364,#248365,#248366,#248367,#248368,
#248369,#248370,#248371,#248372,#248373,#248374,#248375,#248376,#248377,
#248378,#248379,#248380,#248381,#248382,#248383,#248384,#248385,#248386,
#248387,#248388,#248389,#248390,#248391,#248392,#248393,#248394,#248395,
#248396,#248397,#248398,#248399,#248400,#248401,#248402,#248403,#248404,
#248405,#248406,#248407,#248408,#248409,#248410,#248411,#248412,#248413,
#248414,#248415,#248416,#248417,#248418,#248419,#248420,#248421,#248422,
#248423,#248424,#248425,#248426,#248427,#248428,#248429,#248430,#248431,
#248432,#248433,#248434,#248435,#248436,#248437,#248438,#248439,#248440,
#248441,#248442,#248443,#248444,#248445,#248446,#248447,#248448,#248449,
#248450,#248451,#248452,#248453,#248454,#248455,#248456,#248457,#248458,
#248459,#248460,#248461,#248462,#248463,#248464,#248465,#248466,#248467,
#248468,#248469,#248470,#248471,#248472,#248473,#248474,#248475,#248476,
#248477,#248478,#248479,#248480,#248481,#248482,#248483,#248484,#248485,
#248486,#248487,#248488,#248489,#248490,#248491,#248492,#248493,#248494,
#248495,#248496,#248497,#248498,#248499,#248500,#248501,#248502,#248503,
#248504,#248505,#248506,#248507,#248508,#248509,#248510,#248511,#248512,
#248513,#248514,#248515,#248516,#248517,#248518,#248519,#248520,#248521,
#248522,#248523,#248524,#248525,#248526,#248527,#248528,#248529,#248530,
#248531,#248532,#248533,#248534,#248535,#248536,#248537,#248538,#248539,
#248540,#248541,#248542,#248543,#248544,#248545,#248546,#248547,#248548,
#248549,#248550),.UNSPECIFIED.,.F.,.F.,(4,3,3,3,3,3,3,3,3,3,3,3,3,3,3,3,
3,3,3,3,3,3,3,3,3,3,3,3,3,3,3,3,3,3,3,3,3,3,3,3,3,3,3,3,3,3,3,3,3,3,3,3,
3,3,3,3,3,3,3,3,3,3,3,3,3,3,3,3,3,3,3,3,3,3,3,3,3,3,3,3,3,3,3,3,3,3,3,3,
3,3,3,3,3,3,3,3,3,3,3,3,3,3,3,3,3,3,3,3,3,3,4),(0.5625,0.568779746435427,
0.575172781313499,0.578125,0.580907171049011,0.585482583941556,0.590061175148723,
0.59375,0.598684511679547,0.603619501911292,0.60414442316405,0.609079969059189,
0.609375,0.615481727752084,0.621679639827931,0.625,0.627379780217001,0.631955007019084,
0.63653309492165,0.640625,0.645646525297019,0.650616870819474,0.655632025207916,
0.65625,0.662167164757428,0.668154494938157,0.671875,0.673852443323,0.678432931171249,
0.683015915318168,0.6875,0.69259823743023,0.697089276838547,0.702183455849905,
0.703125,0.708838983690747,0.714604572909571,0.71875,0.720325151419053,
0.724916545548818,0.729645772774409,0.734375,0.739543213275962,0.743561652896945,
0.748728396016827,0.75,0.755501054951306,0.761038281299611,0.765625,0.766797891329277,
0.771406056719203,0.776013876628295,0.780613532891198,0.78125,0.78647197194037,
0.790034014281235,0.795257051732621,0.796875,0.802159939305312,0.807468900382071,
0.8125,0.813270645742583,0.81790235615704,0.822533566374039,0.827155331960819,
0.828125,0.833372862306702,0.836506381322686,0.841757175273946,0.84375,
0.848827900988192,0.854101450494096,0.859375,0.859743395901853,0.864411469925883,
0.869078876428915,0.873735126210907,0.875,0.880242821836867,0.8829787759965,
0.88822512833127,0.890625,0.895513949113599,0.90041287750637,0.905287116464937,
0.906216127647524,0.90625,0.91098253588829,0.915714195923751,0.92043171411124,
0.921875,0.926950006878049,0.929451011018078,0.934529548473057,0.9375,0.942026268337831,
0.946556591895291,0.95105209185437,0.952688923315922,0.953125,0.957408975434929,
0.961692392845035,0.965968482572247,0.96875,0.974571112743641,0.975926747799283,
0.981820499063386,0.987720444710083,0.99362877976232,0.999161501875179,
1.),.UNSPECIFIED.);
#4658=B_SPLINE_CURVE_WITH_KNOTS('',3,(#248554,#248555,#248556,#248557,#248558,
#248559,#248560,#248561,#248562,#248563,#248564,#248565,#248566,#248567,
#248568,#248569,#248570,#248571,#248572,#248573),.UNSPECIFIED.,.F.,.F.,
(4,2,2,2,2,2,2,2,2,4),(0.000380225591954542,0.203655517585928,0.33207964867017,
0.358719765750674,0.369568145821477,0.376581358799893,0.382849481447015,
0.390548483800388,0.404323799397234,0.454133845800127),.UNSPECIFIED.);
#4659=B_SPLINE_CURVE_WITH_KNOTS('',3,(#248574,#248575,#248576,#248577,#248578,
#248579,#248580,#248581,#248582,#248583,#248584,#248585,#248586,#248587,
#248588,#248589,#248590,#248591,#248592,#248593,#248594,#248595,#248596,
#248597,#248598,#248599,#248600,#248601,#248602,#248603,#248604,#248605,
#248606,#248607,#248608,#248609,#248610,#248611,#248612,#248613,#248614,
#248615,#248616,#248617,#248618,#248619,#248620,#248621,#248622,#248623,
#248624,#248625,#248626,#248627,#248628,#248629,#248630,#248631,#248632,
#248633,#248634,#248635,#248636,#248637,#248638,#248639,#248640,#248641,
#248642,#248643,#248644,#248645,#248646,#248647,#248648,#248649),
 .UNSPECIFIED.,.F.,.F.,(4,3,3,3,3,3,3,3,3,3,3,3,3,3,3,3,3,3,3,3,3,3,3,3,
3,4),(1.49116447175954E-9,0.0530051734514564,0.105115603591787,0.156610316591712,
0.206976643986723,0.25,0.298917245659851,0.349187934244889,0.395888684230993,
0.441865437754291,0.486845547769769,0.5,0.543690185805163,0.586754707349207,
0.628938724113695,0.646794090493873,0.690032984098109,0.732324502885835,
0.75,0.790338328783037,0.83082714143685,0.870674559584433,0.909629153072109,
0.948091016769456,0.985864573836246,1.),.UNSPECIFIED.);
#4660=B_SPLINE_CURVE_WITH_KNOTS('',3,(#248651,#248652,#248653,#248654,#248655,
#248656,#248657,#248658,#248659,#248660,#248661,#248662),.UNSPECIFIED.,
 .F.,.F.,(4,2,2,2,2,4),(9.99852742357079E-7,0.188858136894093,0.384818920062843,
0.780615605698902,1.17230327415813,1.56354652197069),.UNSPECIFIED.);
#4661=B_SPLINE_CURVE_WITH_KNOTS('',3,(#248664,#248665,#248666,#248667,#248668,
#248669),.UNSPECIFIED.,.F.,.F.,(4,2,4),(6.43406697932279E-5,0.00140090357033032,
0.00273705221185597),.UNSPECIFIED.);
#4662=B_SPLINE_CURVE_WITH_KNOTS('',3,(#248671,#248672,#248673,#248674,#248675,
#248676,#248677,#248678,#248679,#248680,#248681,#248682,#248683,#248684,
#248685,#248686,#248687,#248688,#248689,#248690,#248691,#248692,#248693,
#248694,#248695,#248696,#248697,#248698,#248699,#248700,#248701,#248702,
#248703,#248704,#248705,#248706,#248707,#248708,#248709,#248710,#248711,
#248712,#248713,#248714,#248715,#248716,#248717,#248718,#248719,#248720,
#248721,#248722,#248723,#248724,#248725,#248726,#248727,#248728,#248729,
#248730,#248731,#248732,#248733,#248734,#248735,#248736,#248737,#248738,
#248739,#248740,#248741,#248742,#248743,#248744,#248745,#248746,#248747,
#248748,#248749,#248750,#248751,#248752,#248753,#248754,#248755,#248756,
#248757,#248758,#248759,#248760,#248761,#248762,#248763,#248764,#248765,
#248766,#248767,#248768,#248769,#248770,#248771,#248772,#248773,#248774,
#248775,#248776,#248777,#248778,#248779,#248780,#248781,#248782,#248783,
#248784,#248785,#248786,#248787,#248788,#248789,#248790,#248791,#248792,
#248793,#248794,#248795,#248796,#248797,#248798,#248799,#248800,#248801,
#248802,#248803,#248804,#248805,#248806,#248807,#248808,#248809,#248810,
#248811,#248812,#248813,#248814,#248815,#248816,#248817,#248818,#248819,
#248820,#248821,#248822,#248823,#248824,#248825,#248826,#248827,#248828,
#248829,#248830,#248831,#248832,#248833,#248834,#248835,#248836,#248837,
#248838,#248839,#248840,#248841,#248842,#248843,#248844,#248845,#248846,
#248847,#248848,#248849,#248850,#248851,#248852,#248853,#248854,#248855,
#248856,#248857,#248858,#248859,#248860,#248861,#248862,#248863,#248864,
#248865,#248866,#248867,#248868,#248869,#248870,#248871,#248872,#248873,
#248874,#248875,#248876,#248877,#248878,#248879,#248880,#248881,#248882,
#248883,#248884,#248885,#248886,#248887,#248888,#248889,#248890,#248891,
#248892,#248893,#248894,#248895,#248896,#248897,#248898,#248899,#248900,
#248901,#248902,#248903,#248904,#248905,#248906,#248907,#248908,#248909,
#248910,#248911,#248912,#248913,#248914,#248915,#248916,#248917,#248918,
#248919,#248920,#248921,#248922,#248923,#248924,#248925,#248926,#248927,
#248928,#248929,#248930,#248931,#248932,#248933,#248934,#248935,#248936,
#248937,#248938,#248939,#248940,#248941,#248942,#248943,#248944,#248945,
#248946,#248947,#248948,#248949,#248950,#248951,#248952,#248953,#248954,
#248955,#248956,#248957,#248958,#248959,#248960,#248961,#248962,#248963,
#248964,#248965,#248966,#248967,#248968,#248969,#248970,#248971,#248972,
#248973,#248974,#248975,#248976,#248977,#248978,#248979,#248980,#248981,
#248982,#248983,#248984,#248985,#248986,#248987,#248988,#248989,#248990,
#248991,#248992,#248993,#248994,#248995,#248996,#248997,#248998,#248999,
#249000,#249001,#249002,#249003,#249004,#249005,#249006,#249007,#249008,
#249009,#249010,#249011,#249012,#249013,#249014,#249015,#249016,#249017,
#249018,#249019,#249020,#249021,#249022,#249023,#249024,#249025,#249026,
#249027,#249028,#249029,#249030,#249031,#249032,#249033,#249034,#249035,
#249036,#249037,#249038,#249039,#249040,#249041,#249042,#249043,#249044,
#249045,#249046,#249047,#249048,#249049,#249050,#249051,#249052,#249053,
#249054,#249055,#249056,#249057,#249058,#249059,#249060,#249061,#249062,
#249063,#249064,#249065,#249066,#249067,#249068,#249069,#249070,#249071,
#249072,#249073,#249074,#249075,#249076,#249077,#249078,#249079,#249080,
#249081,#249082,#249083,#249084,#249085,#249086,#249087,#249088,#249089,
#249090,#249091,#249092,#249093,#249094,#249095,#249096,#249097,#249098,
#249099,#249100,#249101,#249102,#249103,#249104,#249105,#249106,#249107,
#249108,#249109,#249110,#249111,#249112,#249113,#249114,#249115,#249116,
#249117,#249118,#249119,#249120,#249121,#249122,#249123,#249124,#249125,
#249126,#249127,#249128,#249129,#249130,#249131,#249132,#249133,#249134,
#249135,#249136,#249137,#249138,#249139,#249140,#249141,#249142,#249143,
#249144,#249145,#249146,#249147,#249148,#249149,#249150,#249151,#249152,
#249153,#249154),.UNSPECIFIED.,.F.,.F.,(4,3,3,3,3,3,3,3,3,3,3,3,3,3,3,3,
3,3,3,3,3,3,3,3,3,3,3,3,3,3,3,3,3,3,3,3,3,3,3,3,3,3,3,3,3,3,3,3,3,3,3,3,
3,3,3,3,3,3,3,3,3,3,3,3,3,3,3,3,3,3,3,3,3,3,3,3,3,3,3,3,3,3,3,3,3,3,3,3,
3,3,3,3,3,3,3,3,3,3,3,3,3,3,3,3,3,3,3,3,3,3,3,3,3,3,3,3,3,3,3,3,3,3,3,3,
3,3,3,3,3,3,3,3,3,3,3,3,3,3,3,3,3,3,3,3,3,3,3,3,3,3,3,3,3,3,3,3,3,3,3,3,
3,4),(0.,0.00704744602138704,0.00754681932401939,0.0146211183016213,0.0156109167901273,
0.0226892692032418,0.0297714554576547,0.03125,0.0392457291459601,0.0472414582919201,
0.0552129917847754,0.0625,0.0702154089102334,0.0779331408896646,0.080640089085236,
0.0869356718219602,0.09375,0.102982207525422,0.112250697375852,0.121468624824089,
0.125,0.126637207089273,0.134654967132125,0.1418771587122,0.149886194398978,
0.15625,0.164030683801987,0.1663364104713,0.17410241244307,0.181886760255962,
0.1875,0.195605226764826,0.203704879936834,0.206028833181026,0.214149336021801,
0.21875,0.226422432153605,0.234107313007397,0.235454015043455,0.243133157725239,
0.245725871517161,0.25,0.260214023206665,0.270732011603333,0.28125,0.285427544559293,
0.293121907358706,0.297534316125538,0.305230876174374,0.3125,0.320531913461129,
0.325124928068833,0.333131061246199,0.341153375681188,0.34375,0.35162414324349,
0.359492742698159,0.364817320973215,0.372692751157036,0.375,0.382942957064211,
0.390762825248536,0.398706171557749,0.404516147305827,0.40625,0.415613175587396,
0.425015167509711,0.434360088099774,0.4375,0.444217687069042,0.451865140042031,
0.452645734675736,0.460697867337868,0.468346874381494,0.46875,0.476981241017313,
0.483913036518264,0.492142508554975,0.5,0.507685745309569,0.515646068298573,
0.523606391287577,0.526454577179405,0.527582517159303,0.53125,0.539966752841302,
0.54693585494805,0.55566917178861,0.5625,0.563306336797892,0.571552178870337,
0.579828762060523,0.584933929186683,0.590697698319987,0.59375,0.601514826505619,
0.603007358321381,0.607107033723681,0.614882133484887,0.622663327246737,
0.625,0.633212262733126,0.641423896235244,0.642701046768918,0.650933546766036,
0.65625,0.663873860045299,0.671506196186078,0.677448192914713,0.682395994130877,
0.6875,0.692217598298062,0.702196813150726,0.712188016698917,0.71875,0.722096690438603,
0.729888452187858,0.737694614429727,0.739257274154772,0.747050227526332,
0.75,0.752315906812367,0.759277986730879,0.76179642160679,0.769797199916972,
0.777816733876319,0.78125,0.789275577846502,0.797298314191513,0.801489286709463,
0.809526431816709,0.8125,0.820271065111476,0.828064789981448,0.832357661254409,
0.840133189571533,0.841185897207311,0.84375,0.853585859347658,0.863494515982212,
0.873321906933152,0.875,0.880887037163239,0.888576334474411,0.894493128239402,
0.9021779178732,0.90625,0.914651498898984,0.920585294076244,0.929042647038122,
0.9375,0.945311124103537,0.953113391855271,0.960277047919059,0.968084926510903,
0.96875,0.976279714653058,0.983041346568252,0.990570333703773,0.998045002963814,
0.999975832172976,1.),.UNSPECIFIED.);
#4663=B_SPLINE_CURVE_WITH_KNOTS('',3,(#249156,#249157,#249158,#249159,#249160,
#249161,#249162,#249163,#249164,#249165,#249166,#249167,#249168,#249169,
#249170,#249171,#249172,#249173,#249174,#249175,#249176,#249177,#249178,
#249179,#249180,#249181,#249182,#249183,#249184,#249185,#249186,#249187,
#249188,#249189,#249190,#249191,#249192,#249193,#249194,#249195,#249196,
#249197,#249198,#249199,#249200,#249201,#249202,#249203,#249204,#249205,
#249206,#249207,#249208,#249209,#249210,#249211,#249212,#249213,#249214,
#249215,#249216,#249217,#249218,#249219,#249220,#249221,#249222,#249223,
#249224,#249225,#249226,#249227,#249228,#249229,#249230,#249231,#249232,
#249233,#249234,#249235,#249236,#249237,#249238,#249239,#249240,#249241,
#249242,#249243,#249244,#249245,#249246,#249247,#249248,#249249,#249250,
#249251,#249252,#249253,#249254,#249255),.UNSPECIFIED.,.F.,.F.,(4,3,3,3,
3,3,3,3,3,3,3,3,3,3,3,3,3,3,3,3,3,3,3,3,3,3,3,3,3,3,3,3,3,4),(1.91491363383203E-12,
0.00482192336846721,0.00953487649812942,0.0137235546044826,0.015625,0.0195490023564621,
0.020431395957556,0.0243637218208957,0.0251044221110789,0.0290404414470136,
0.03125,0.0354046855858211,0.0395596224554755,0.0408720342067156,0.0450364743393256,
0.046875,0.05082948491567,0.0547950434957336,0.0581030944940435,0.0613127618929848,
0.0625,0.0673738509400094,0.0688757746724347,0.0732228512011501,0.078125,
0.0817564326812973,0.0857073217685333,0.0881571421503224,0.0921072039184829,
0.09375,0.0980567489339023,0.102198147847585,0.106502146456466,0.107543975508701),
 .UNSPECIFIED.);
#4664=B_SPLINE_CURVE_WITH_KNOTS('',3,(#249256,#249257,#249258,#249259,#249260,
#249261,#249262,#249263,#249264,#249265,#249266,#249267,#249268,#249269,
#249270,#249271,#249272,#249273,#249274,#249275,#249276,#249277,#249278,
#249279,#249280,#249281,#249282,#249283,#249284,#249285,#249286,#249287,
#249288,#249289,#249290,#249291,#249292,#249293,#249294,#249295,#249296,
#249297,#249298,#249299,#249300,#249301,#249302,#249303,#249304,#249305,
#249306,#249307,#249308,#249309,#249310,#249311,#249312,#249313,#249314,
#249315,#249316,#249317,#249318,#249319,#249320,#249321,#249322,#249323,
#249324,#249325,#249326,#249327,#249328,#249329,#249330,#249331,#249332,
#249333,#249334,#249335,#249336,#249337,#249338,#249339,#249340,#249341,
#249342,#249343,#249344,#249345,#249346,#249347,#249348,#249349,#249350,
#249351,#249352,#249353,#249354,#249355,#249356,#249357,#249358,#249359,
#249360,#249361,#249362,#249363,#249364,#249365,#249366,#249367,#249368,
#249369,#249370,#249371,#249372,#249373,#249374,#249375,#249376,#249377,
#249378,#249379,#249380,#249381,#249382,#249383,#249384,#249385,#249386,
#249387,#249388,#249389,#249390,#249391,#249392,#249393,#249394,#249395,
#249396,#249397,#249398,#249399,#249400,#249401,#249402,#249403,#249404,
#249405,#249406,#249407,#249408,#249409,#249410,#249411,#249412,#249413,
#249414,#249415,#249416,#249417,#249418,#249419,#249420,#249421,#249422,
#249423,#249424,#249425,#249426,#249427,#249428,#249429,#249430,#249431,
#249432,#249433,#249434,#249435,#249436,#249437,#249438,#249439,#249440,
#249441,#249442,#249443,#249444,#249445,#249446,#249447,#249448,#249449,
#249450,#249451,#249452,#249453,#249454,#249455,#249456,#249457,#249458,
#249459,#249460,#249461,#249462,#249463,#249464,#249465,#249466,#249467,
#249468,#249469,#249470,#249471,#249472,#249473,#249474,#249475,#249476,
#249477,#249478,#249479,#249480,#249481,#249482,#249483,#249484,#249485,
#249486,#249487,#249488,#249489,#249490,#249491,#249492,#249493,#249494,
#249495,#249496,#249497,#249498,#249499,#249500,#249501,#249502,#249503,
#249504,#249505,#249506,#249507,#249508,#249509,#249510,#249511,#249512,
#249513,#249514,#249515,#249516,#249517,#249518,#249519,#249520,#249521,
#249522,#249523,#249524,#249525,#249526,#249527,#249528,#249529,#249530,
#249531,#249532,#249533,#249534,#249535,#249536,#249537,#249538,#249539,
#249540,#249541,#249542,#249543,#249544,#249545,#249546,#249547,#249548,
#249549,#249550,#249551,#249552,#249553,#249554,#249555,#249556,#249557,
#249558,#249559,#249560,#249561,#249562,#249563,#249564,#249565,#249566,
#249567,#249568,#249569,#249570,#249571,#249572,#249573,#249574,#249575,
#249576,#249577,#249578,#249579,#249580,#249581,#249582,#249583,#249584,
#249585,#249586,#249587,#249588,#249589,#249590,#249591,#249592,#249593,
#249594,#249595,#249596,#249597,#249598,#249599,#249600,#249601,#249602,
#249603,#249604,#249605,#249606,#249607,#249608,#249609,#249610,#249611,
#249612,#249613,#249614,#249615,#249616,#249617,#249618,#249619,#249620,
#249621,#249622,#249623,#249624,#249625,#249626,#249627,#249628,#249629,
#249630,#249631,#249632,#249633,#249634,#249635,#249636,#249637,#249638,
#249639,#249640,#249641,#249642,#249643,#249644,#249645,#249646,#249647,
#249648,#249649,#249650,#249651,#249652,#249653,#249654,#249655,#249656,
#249657,#249658,#249659,#249660,#249661,#249662,#249663,#249664,#249665,
#249666,#249667,#249668,#249669,#249670,#249671,#249672,#249673,#249674,
#249675,#249676,#249677,#249678,#249679,#249680,#249681,#249682,#249683,
#249684,#249685,#249686,#249687,#249688,#249689,#249690,#249691,#249692,
#249693,#249694,#249695,#249696,#249697,#249698,#249699,#249700,#249701,
#249702,#249703,#249704,#249705,#249706,#249707,#249708,#249709,#249710,
#249711,#249712,#249713,#249714,#249715,#249716,#249717,#249718,#249719,
#249720,#249721,#249722,#249723,#249724,#249725,#249726,#249727,#249728,
#249729,#249730,#249731,#249732,#249733,#249734,#249735,#249736,#249737,
#249738,#249739,#249740,#249741,#249742,#249743,#249744,#249745,#249746,
#249747,#249748,#249749,#249750,#249751,#249752,#249753,#249754,#249755,
#249756,#249757,#249758,#249759,#249760,#249761,#249762,#249763,#249764,
#249765,#249766,#249767,#249768,#249769,#249770,#249771,#249772,#249773,
#249774,#249775,#249776,#249777,#249778,#249779,#249780,#249781,#249782,
#249783,#249784,#249785,#249786,#249787,#249788,#249789,#249790,#249791,
#249792,#249793,#249794,#249795,#249796,#249797,#249798,#249799,#249800,
#249801,#249802,#249803,#249804,#249805,#249806,#249807,#249808,#249809,
#249810,#249811,#249812,#249813,#249814,#249815,#249816,#249817,#249818,
#249819,#249820,#249821,#249822,#249823,#249824,#249825,#249826,#249827,
#249828,#249829,#249830,#249831,#249832,#249833,#249834,#249835,#249836,
#249837,#249838,#249839,#249840,#249841,#249842,#249843,#249844,#249845,
#249846,#249847,#249848,#249849,#249850,#249851,#249852,#249853,#249854,
#249855,#249856,#249857,#249858,#249859,#249860,#249861,#249862,#249863,
#249864,#249865,#249866,#249867,#249868,#249869,#249870,#249871,#249872,
#249873,#249874,#249875,#249876,#249877,#249878,#249879,#249880,#249881,
#249882,#249883,#249884,#249885,#249886,#249887,#249888,#249889,#249890,
#249891,#249892,#249893,#249894,#249895,#249896,#249897,#249898,#249899,
#249900,#249901,#249902,#249903,#249904,#249905,#249906,#249907,#249908,
#249909,#249910,#249911,#249912,#249913,#249914,#249915,#249916,#249917,
#249918,#249919,#249920,#249921,#249922,#249923,#249924,#249925,#249926,
#249927,#249928,#249929,#249930,#249931,#249932,#249933,#249934,#249935,
#249936,#249937,#249938,#249939,#249940,#249941,#249942,#249943,#249944,
#249945,#249946,#249947,#249948,#249949,#249950,#249951,#249952,#249953,
#249954,#249955,#249956,#249957,#249958,#249959,#249960,#249961,#249962,
#249963,#249964,#249965,#249966,#249967,#249968,#249969,#249970,#249971,
#249972,#249973,#249974,#249975,#249976,#249977,#249978,#249979,#249980,
#249981,#249982,#249983,#249984,#249985,#249986,#249987,#249988,#249989,
#249990,#249991,#249992,#249993,#249994,#249995,#249996,#249997,#249998,
#249999,#250000,#250001,#250002,#250003,#250004,#250005,#250006,#250007,
#250008,#250009,#250010,#250011,#250012,#250013,#250014,#250015,#250016,
#250017,#250018,#250019,#250020,#250021,#250022,#250023,#250024,#250025,
#250026,#250027,#250028,#250029,#250030,#250031,#250032,#250033,#250034,
#250035,#250036,#250037,#250038,#250039,#250040,#250041,#250042,#250043,
#250044,#250045,#250046,#250047,#250048,#250049,#250050,#250051,#250052,
#250053,#250054,#250055,#250056,#250057,#250058,#250059,#250060,#250061,
#250062,#250063,#250064,#250065,#250066,#250067,#250068,#250069,#250070,
#250071,#250072,#250073,#250074,#250075,#250076,#250077,#250078,#250079,
#250080,#250081,#250082,#250083,#250084,#250085,#250086,#250087,#250088,
#250089,#250090,#250091,#250092,#250093,#250094,#250095,#250096,#250097,
#250098,#250099,#250100,#250101,#250102,#250103,#250104,#250105,#250106,
#250107,#250108,#250109,#250110,#250111),.UNSPECIFIED.,.F.,.F.,(4,3,3,3,
3,3,3,3,3,3,3,3,3,3,3,3,3,3,3,3,3,3,3,3,3,3,3,3,3,3,3,3,3,3,3,3,3,3,3,3,
3,3,3,3,3,3,3,3,3,3,3,3,3,3,3,3,3,3,3,3,3,3,3,3,3,3,3,3,3,3,3,3,3,3,3,3,
3,3,3,3,3,3,3,3,3,3,3,3,3,3,3,3,3,3,3,3,3,3,3,3,3,3,3,3,3,3,3,3,3,3,3,3,
3,3,3,3,3,3,3,3,3,3,3,3,3,3,3,3,3,3,3,3,3,3,3,3,3,3,3,3,3,3,3,3,3,3,3,3,
3,3,3,3,3,3,3,3,3,3,3,3,3,3,3,3,3,3,3,3,3,3,3,3,3,3,3,3,3,3,3,3,3,3,3,3,
3,3,3,3,3,3,3,3,3,3,3,3,3,3,3,3,3,3,3,3,3,3,3,3,3,3,3,3,3,3,3,3,3,3,3,3,
3,3,3,3,3,3,3,3,3,3,3,3,3,3,3,3,3,3,3,3,3,3,3,3,3,3,3,3,3,3,3,3,3,3,3,3,
3,3,3,3,3,3,3,3,3,3,3,3,3,3,3,3,3,3,3,3,3,3,3,3,3,3,3,3,3,4),(0.107543975508701,
0.109375,0.113294133194417,0.117214321437528,0.121131970458877,0.12263827822048,
0.125,0.130184089280122,0.135459485463029,0.136819532607816,0.140625,0.143081130864431,
0.14721824117478,0.15135535148513,0.155296547389468,0.15625,0.157905610543615,
0.162203783255746,0.162594289239611,0.163524076210582,0.167823647444566,
0.171875,0.175862529631781,0.17991330567547,0.183964081719158,0.1875,0.19221007177172,
0.196972701591215,0.199928439829422,0.203125,0.204405964106382,0.208441958503361,
0.212488489615978,0.213674814732564,0.217844106554802,0.21875,0.222940911045289,
0.224849562954134,0.228114747912528,0.232310576109419,0.234375,0.238486963062482,
0.242599607405196,0.245290097793502,0.249405134692937,0.25,0.25426692247712,
0.258650663315109,0.263034404153098,0.265625,0.265731205317409,0.270073631697455,
0.27291771408898,0.277267200541888,0.279584706863202,0.28125,0.285309522902953,
0.286174638784143,0.290241664239724,0.291627138649461,0.295695491738673,
0.296875,0.301128609464084,0.305384144517974,0.306616123371723,0.3108806248212,
0.3125,0.316545974449879,0.320597964831666,0.324647457815568,0.327056825681123,
0.328125,0.333109018673561,0.338115528545196,0.342240243738872,0.34375,
0.347499506173964,0.351484434131266,0.354310131313196,0.358291926371953,
0.359375,0.36374946729944,0.36794193551366,0.372317897536121,0.375,0.379000039575693,
0.383002471388425,0.387002796615438,0.388382624498215,0.390625,0.396105613827641,
0.401661748029445,0.405162714593292,0.40625,0.408824441900318,0.412797587391228,
0.415930102767167,0.419899507497395,0.421875,0.422623995434281,0.426990259285921,
0.42926741893102,0.432576081565932,0.436941804529456,0.4375,0.441537444654804,
0.445622972585763,0.449708500516723,0.453125,0.45808017420793,0.463227365397349,
0.468374556586767,0.46875,0.470149685472587,0.47421701178715,0.475824955774682,
0.480099977887341,0.484160423485005,0.484375,0.484509040445821,0.488751730740984,
0.490592616744224,0.494834526007458,0.495539044231963,0.5,0.504128894258554,
0.50826008134854,0.511034294458715,0.515164372152774,0.515625,0.520072835850919,
0.524538372003218,0.528998995353969,0.53125,0.531475332530624,0.535842712753663,
0.540216534415486,0.54457211356876,0.546875,0.547076945269158,0.551176340960808,
0.551917690988722,0.5560246846056,0.557437044041398,0.561543629699584,0.5625,
0.566762680807421,0.568815307995871,0.572359880366294,0.575102248444962,
0.578125,0.582270238792159,0.586423290973693,0.590572624362976,0.592801235074395,
0.59375,0.598760958084196,0.6037792504625,0.608743906029637,0.609375,0.609974498804475,
0.613242843033465,0.61725814347066,0.61819410402101,0.622212228879307,0.625,
0.628130752164365,0.632510911230109,0.633685229454236,0.638193146779714,
0.640625,0.64465855634559,0.648695418667319,0.652729295701341,0.65412707150736,
0.65625,0.661967347357376,0.667697687403907,0.671875,0.673454746884415,
0.674568230306503,0.67764600304754,0.681646653727721,0.685644485004464,
0.6875,0.689698832512787,0.694088423063144,0.695010438260061,0.69939950880629,
0.700398501749152,0.703125,0.707148558754463,0.711176809635205,0.711631041965014,
0.715452679562986,0.717461870677905,0.71875,0.724020427767438,0.729348797785526,
0.734375,0.735893897951541,0.739972122980338,0.744050875659672,0.748121651875581,
0.75,0.752383941583917,0.756335665719714,0.760610941485542,0.760976455870726,
0.765252498406524,0.765625,0.769725230333406,0.771699997090695,0.775799055717043,
0.776778010956532,0.78059856801771,0.78125,0.785835641154691,0.790442332173717,
0.79503628340682,0.796875,0.797219782457135,0.801522502450216,0.805827433638712,
0.810115872724183,0.8125,0.816114581274891,0.817661059597363,0.819427150813869,
0.823776075406934,0.828125,0.832351509787201,0.832954759748444,0.837182078270811,
0.838103138639892,0.842325938518011,0.843312233688808,0.84375,0.847912916689935,
0.85209174268948,0.856256187847923,0.857810904404056,0.858545656590159,
0.859375,0.864161718493468,0.868948794738375,0.873693237713722,0.875,0.878986688732571,
0.883022414663457,0.887062320133538,0.890625,0.894980665288871,0.895377127092647,
0.899428234265282,0.903785325242405,0.905549159474342,0.90625,0.91026066263227,
0.913792728826603,0.917802020677591,0.919871202268218,0.921875,0.922208071915921,
0.927624201603387,0.933006536686729,0.9375,0.940312509916021,0.9443113452412,
0.948310402419669,0.95230559303512,0.953125,0.957505574512095,0.959145770478624,
0.960753421926641,0.965127374792682,0.965532693131824,0.96875,0.97271726429249,
0.974399860961811,0.978370321154019,0.981196642998792,0.984375,0.985074721391169,
0.992571177861319,1.),.UNSPECIFIED.);
#4665=B_SPLINE_CURVE_WITH_KNOTS('',3,(#250114,#250115,#250116,#250117,#250118,
#250119,#250120,#250121,#250122,#250123,#250124,#250125,#250126,#250127,
#250128,#250129,#250130,#250131,#250132,#250133,#250134,#250135,#250136,
#250137),.UNSPECIFIED.,.F.,.F.,(4,2,2,2,2,2,2,2,2,2,2,4),(-2.24466403817935,
-2.22705279246462,-2.21997178449162,-2.21481626102775,-2.20948050486362,
-2.20192806559437,-2.18885724890922,-2.09121423221472,-1.76486977941504,
-1.03593679500501,-0.567718256993758,-2.94789737597704E-6),
 .UNSPECIFIED.);
#4666=B_SPLINE_CURVE_WITH_KNOTS('',3,(#250140,#250141,#250142,#250143,#250144,
#250145,#250146,#250147,#250148,#250149,#250150,#250151,#250152,#250153,
#250154,#250155,#250156,#250157,#250158,#250159,#250160,#250161),
 .UNSPECIFIED.,.F.,.F.,(4,2,2,2,2,2,2,2,2,2,4),(-4.02625303001447,-3.75843537307124,
-3.4569130820668,-3.25480676379703,-2.61837300314121,-2.24156892840984,
-1.86528587540111,-1.11509769021093,-0.550863341011427,-0.281090990132824,
-6.46269239317746E-5),.UNSPECIFIED.);
#4667=B_SPLINE_CURVE_WITH_KNOTS('',3,(#250162,#250163,#250164,#250165,#250166,
#250167,#250168,#250169,#250170,#250171,#250172,#250173,#250174,#250175,
#250176,#250177,#250178,#250179),.UNSPECIFIED.,.F.,.F.,(4,2,2,2,2,2,2,2,
4),(-1.59919089348357,-1.38723958109346,-1.14683688153579,-1.02299585869768,
-0.921639556082511,-0.790344162975222,-0.509383466499071,-0.200889792855661,
-0.000380122243857401),.UNSPECIFIED.);
#4668=B_SPLINE_CURVE_WITH_KNOTS('',3,(#250481,#250482,#250483,#250484,#250485,
#250486,#250487,#250488,#250489,#250490,#250491,#250492,#250493,#250494,
#250495,#250496,#250497,#250498,#250499,#250500,#250501,#250502,#250503,
#250504,#250505,#250506,#250507,#250508,#250509,#250510,#250511,#250512,
#250513,#250514,#250515,#250516,#250517,#250518,#250519,#250520,#250521,
#250522,#250523,#250524,#250525,#250526,#250527,#250528,#250529,#250530,
#250531,#250532,#250533,#250534,#250535,#250536,#250537,#250538,#250539,
#250540,#250541,#250542,#250543,#250544,#250545,#250546,#250547,#250548,
#250549,#250550,#250551,#250552,#250553,#250554,#250555,#250556,#250557,
#250558,#250559,#250560,#250561,#250562,#250563,#250564,#250565,#250566,
#250567,#250568,#250569,#250570,#250571,#250572,#250573,#250574,#250575,
#250576,#250577,#250578,#250579,#250580,#250581,#250582,#250583,#250584,
#250585,#250586,#250587,#250588,#250589,#250590,#250591,#250592,#250593,
#250594,#250595,#250596,#250597,#250598,#250599,#250600,#250601,#250602,
#250603,#250604,#250605,#250606,#250607,#250608,#250609,#250610,#250611,
#250612,#250613,#250614,#250615,#250616,#250617,#250618,#250619,#250620,
#250621,#250622,#250623,#250624,#250625,#250626,#250627,#250628,#250629,
#250630,#250631,#250632,#250633,#250634,#250635,#250636,#250637,#250638,
#250639,#250640,#250641,#250642,#250643,#250644,#250645,#250646,#250647,
#250648,#250649,#250650,#250651,#250652,#250653,#250654,#250655,#250656,
#250657,#250658,#250659,#250660,#250661,#250662,#250663,#250664,#250665,
#250666,#250667,#250668,#250669,#250670,#250671,#250672,#250673,#250674,
#250675,#250676,#250677,#250678,#250679,#250680,#250681,#250682,#250683,
#250684,#250685,#250686,#250687,#250688,#250689,#250690,#250691,#250692,
#250693,#250694,#250695,#250696,#250697,#250698,#250699,#250700,#250701,
#250702,#250703,#250704,#250705,#250706,#250707,#250708,#250709,#250710,
#250711,#250712,#250713,#250714,#250715,#250716,#250717,#250718,#250719,
#250720,#250721,#250722,#250723,#250724,#250725,#250726,#250727,#250728,
#250729,#250730,#250731,#250732,#250733,#250734,#250735,#250736,#250737,
#250738,#250739,#250740,#250741,#250742,#250743,#250744,#250745,#250746,
#250747,#250748,#250749,#250750,#250751,#250752,#250753,#250754,#250755,
#250756,#250757,#250758,#250759,#250760,#250761,#250762,#250763,#250764,
#250765,#250766,#250767,#250768,#250769,#250770,#250771,#250772,#250773,
#250774,#250775,#250776,#250777,#250778,#250779,#250780,#250781,#250782,
#250783,#250784,#250785,#250786,#250787,#250788,#250789,#250790,#250791,
#250792,#250793,#250794,#250795,#250796,#250797,#250798,#250799,#250800,
#250801,#250802,#250803,#250804,#250805,#250806,#250807,#250808,#250809,
#250810,#250811,#250812,#250813,#250814,#250815,#250816,#250817,#250818,
#250819,#250820,#250821,#250822,#250823,#250824,#250825,#250826,#250827,
#250828,#250829,#250830,#250831,#250832,#250833,#250834,#250835,#250836,
#250837,#250838,#250839,#250840,#250841,#250842,#250843,#250844,#250845,
#250846,#250847,#250848,#250849,#250850,#250851,#250852,#250853,#250854,
#250855,#250856,#250857,#250858,#250859,#250860,#250861,#250862,#250863,
#250864,#250865,#250866,#250867,#250868,#250869,#250870,#250871,#250872,
#250873,#250874,#250875,#250876,#250877,#250878,#250879,#250880,#250881,
#250882,#250883,#250884,#250885,#250886,#250887,#250888,#250889,#250890,
#250891,#250892,#250893,#250894,#250895,#250896,#250897,#250898,#250899,
#250900,#250901,#250902,#250903,#250904,#250905,#250906,#250907,#250908,
#250909,#250910,#250911,#250912,#250913,#250914,#250915,#250916,#250917,
#250918,#250919,#250920,#250921,#250922,#250923,#250924,#250925,#250926,
#250927,#250928,#250929,#250930,#250931,#250932,#250933,#250934,#250935,
#250936,#250937,#250938,#250939,#250940,#250941,#250942,#250943,#250944,
#250945,#250946,#250947,#250948,#250949,#250950,#250951,#250952,#250953,
#250954,#250955,#250956,#250957,#250958,#250959,#250960,#250961,#250962,
#250963,#250964,#250965,#250966,#250967,#250968,#250969,#250970,#250971,
#250972,#250973,#250974,#250975,#250976,#250977,#250978,#250979,#250980,
#250981,#250982,#250983,#250984,#250985,#250986,#250987,#250988,#250989,
#250990,#250991,#250992,#250993,#250994,#250995,#250996,#250997,#250998,
#250999,#251000,#251001,#251002,#251003,#251004,#251005,#251006,#251007,
#251008,#251009,#251010,#251011,#251012,#251013,#251014,#251015,#251016,
#251017,#251018,#251019,#251020,#251021,#251022,#251023,#251024,#251025,
#251026,#251027,#251028,#251029,#251030,#251031,#251032,#251033,#251034,
#251035,#251036,#251037,#251038,#251039,#251040,#251041,#251042,#251043,
#251044,#251045,#251046,#251047,#251048,#251049,#251050,#251051,#251052,
#251053,#251054,#251055,#251056,#251057,#251058,#251059,#251060,#251061,
#251062,#251063,#251064,#251065,#251066,#251067,#251068,#251069,#251070,
#251071,#251072,#251073,#251074,#251075,#251076,#251077,#251078,#251079,
#251080,#251081,#251082,#251083,#251084,#251085,#251086,#251087,#251088,
#251089,#251090,#251091,#251092,#251093,#251094,#251095,#251096,#251097,
#251098,#251099,#251100,#251101,#251102,#251103,#251104,#251105,#251106,
#251107,#251108,#251109,#251110,#251111,#251112,#251113,#251114,#251115,
#251116,#251117,#251118,#251119,#251120,#251121,#251122,#251123,#251124,
#251125,#251126,#251127,#251128,#251129,#251130,#251131,#251132,#251133,
#251134,#251135,#251136,#251137,#251138,#251139,#251140,#251141,#251142,
#251143,#251144,#251145,#251146,#251147,#251148,#251149,#251150,#251151,
#251152,#251153,#251154,#251155,#251156,#251157,#251158,#251159,#251160,
#251161,#251162,#251163,#251164,#251165,#251166,#251167,#251168,#251169,
#251170,#251171,#251172,#251173,#251174,#251175,#251176,#251177,#251178,
#251179,#251180,#251181,#251182,#251183,#251184,#251185,#251186,#251187,
#251188,#251189,#251190,#251191,#251192,#251193,#251194,#251195,#251196,
#251197,#251198,#251199,#251200,#251201,#251202,#251203,#251204,#251205,
#251206,#251207,#251208,#251209,#251210,#251211,#251212,#251213,#251214,
#251215,#251216,#251217,#251218,#251219,#251220,#251221,#251222,#251223,
#251224,#251225,#251226,#251227,#251228,#251229,#251230,#251231,#251232,
#251233,#251234,#251235,#251236,#251237,#251238,#251239,#251240,#251241,
#251242,#251243,#251244,#251245,#251246,#251247,#251248,#251249,#251250,
#251251,#251252,#251253,#251254,#251255,#251256,#251257,#251258,#251259,
#251260,#251261,#251262,#251263,#251264,#251265,#251266,#251267,#251268,
#251269,#251270,#251271,#251272,#251273,#251274,#251275,#251276,#251277,
#251278,#251279,#251280,#251281,#251282,#251283,#251284,#251285,#251286,
#251287,#251288,#251289,#251290,#251291,#251292,#251293,#251294,#251295,
#251296,#251297,#251298,#251299,#251300,#251301,#251302,#251303,#251304,
#251305,#251306,#251307,#251308,#251309,#251310,#251311,#251312,#251313,
#251314,#251315,#251316,#251317,#251318,#251319,#251320,#251321,#251322,
#251323,#251324,#251325,#251326,#251327,#251328,#251329,#251330,#251331,
#251332,#251333,#251334,#251335,#251336,#251337,#251338,#251339,#251340,
#251341,#251342,#251343,#251344,#251345,#251346,#251347,#251348,#251349,
#251350,#251351,#251352,#251353,#251354,#251355,#251356,#251357,#251358,
#251359,#251360,#251361,#251362,#251363,#251364,#251365,#251366,#251367,
#251368,#251369,#251370,#251371,#251372,#251373,#251374,#251375,#251376,
#251377,#251378,#251379,#251380,#251381,#251382,#251383,#251384,#251385,
#251386,#251387,#251388,#251389,#251390,#251391,#251392,#251393,#251394,
#251395,#251396,#251397,#251398,#251399,#251400,#251401,#251402,#251403,
#251404,#251405,#251406,#251407,#251408,#251409,#251410,#251411,#251412,
#251413,#251414,#251415,#251416,#251417,#251418,#251419,#251420,#251421,
#251422,#251423,#251424,#251425,#251426,#251427,#251428,#251429,#251430,
#251431,#251432,#251433,#251434,#251435,#251436,#251437,#251438,#251439,
#251440,#251441,#251442,#251443,#251444,#251445,#251446,#251447,#251448,
#251449,#251450,#251451,#251452,#251453,#251454,#251455,#251456,#251457,
#251458,#251459,#251460,#251461,#251462,#251463,#251464,#251465,#251466,
#251467,#251468,#251469,#251470,#251471,#251472,#251473,#251474,#251475,
#251476,#251477,#251478,#251479,#251480,#251481,#251482,#251483,#251484,
#251485,#251486,#251487,#251488,#251489,#251490,#251491,#251492,#251493,
#251494,#251495,#251496,#251497,#251498,#251499,#251500,#251501,#251502,
#251503,#251504,#251505,#251506,#251507,#251508,#251509,#251510,#251511,
#251512,#251513,#251514,#251515,#251516,#251517,#251518,#251519,#251520,
#251521,#251522,#251523,#251524,#251525,#251526,#251527,#251528,#251529,
#251530,#251531,#251532,#251533,#251534,#251535,#251536,#251537,#251538,
#251539,#251540,#251541,#251542,#251543,#251544,#251545,#251546,#251547,
#251548,#251549),.UNSPECIFIED.,.F.,.F.,(4,3,3,3,3,3,3,3,3,3,3,3,3,3,3,3,
3,3,3,3,3,3,3,3,3,3,3,3,3,3,3,3,3,3,3,3,3,3,3,3,3,3,3,3,3,3,3,3,3,3,3,3,
3,3,3,3,3,3,3,3,3,3,3,3,3,3,3,3,3,3,3,3,3,3,3,3,3,3,3,3,3,3,3,3,3,3,3,3,
3,3,3,3,3,3,3,3,3,3,3,3,3,3,3,3,3,3,3,3,3,3,3,3,3,3,3,3,3,3,3,3,3,3,3,3,
3,3,3,3,3,3,3,3,3,3,3,3,3,3,3,3,3,3,3,3,3,3,3,3,3,3,3,3,3,3,3,3,3,3,3,3,
3,3,3,3,3,3,3,3,3,3,3,3,3,3,3,3,3,3,3,3,3,3,3,3,3,3,3,3,3,3,3,3,3,3,3,3,
3,3,3,3,3,3,3,3,3,3,3,3,3,3,3,3,3,3,3,3,3,3,3,3,3,3,3,3,3,3,3,3,3,3,3,3,
3,3,3,3,3,3,3,3,3,3,3,3,3,3,3,3,3,3,3,3,3,3,3,3,3,3,3,3,3,3,3,3,3,3,3,3,
3,3,3,3,3,3,3,3,3,3,3,3,3,3,3,3,3,3,3,3,3,3,3,3,3,3,3,3,3,3,3,3,3,3,3,3,
3,3,3,3,3,3,3,3,3,3,3,3,3,3,3,3,3,3,3,3,3,3,3,3,3,3,3,3,3,3,3,3,3,3,3,3,
3,3,3,3,3,3,3,3,3,3,3,3,3,3,3,3,4),(0.,0.00355044831612628,0.00600850353824851,
0.00955933741595963,0.0130534112679586,0.015625,0.0188119383689102,0.0202485659457859,
0.0234262928631852,0.0266231255342145,0.0297854281720067,0.03125,0.0344851705426988,
0.0381110556346481,0.0417632723204754,0.0453624990579748,0.046875,0.0487222337723778,
0.0526903053478713,0.0566990938378433,0.0606461652613626,0.0625,0.0629592900793259,
0.0671092960096442,0.0713094980959009,0.0754459643701408,0.0771964105607655,
0.078125,0.0819629210589878,0.0858428912535103,0.0896744092402008,0.0914334172966115,
0.09375,0.0971993994678856,0.100682733321258,0.104135856854242,0.105670422456279,
0.109145873034766,0.109375,0.112572531835878,0.115799113786272,0.11900667937617,
0.119907735577783,0.123130041824968,0.125,0.128065302706609,0.131156789470685,
0.134145469664995,0.137385234832498,0.140454676446875,0.140625,0.143652146185314,
0.146703884522786,0.148383501860356,0.151433225969546,0.15446699783219,
0.15625,0.159435759792994,0.162621519585988,0.165714449893834,0.168798162420413,
0.171875,0.17511248964145,0.17685922447911,0.180089687234896,0.183333440563599,
0.186534527413642,0.1875,0.191096503100386,0.194583960135393,0.198095446429384,
0.201559872479384,0.203125,0.205333498196136,0.209207475667533,0.21311913326605,
0.216973104587693,0.21875,0.219570517227248,0.22373413539487,0.227945980769585,
0.23209032376097,0.233807640152713,0.234375,0.238318139491986,0.242306534127408,
0.2462420964461,0.248044686561042,0.25,0.253538590736825,0.257112828972452,
0.260652742719044,0.26228166246548,0.265625,0.268875451361881,0.272156031788163,
0.275415308479883,0.276518871522057,0.279794414788912,0.28125,0.284339846096986,
0.287548172868096,0.290756499639207,0.293870074630908,0.296875,0.299903689414118,
0.302957353000302,0.304994479516353,0.308047129912388,0.311082188277218,
0.3125,0.315554978576264,0.318633656406306,0.319232533352945,0.322305760780068,
0.32536791685275,0.328125,0.331315090382711,0.333470341000949,0.336654798591726,
0.339850219928984,0.343003620642306,0.34375,0.347169204636465,0.347707726597348,
0.351114994984692,0.354543165294279,0.357925797099806,0.359375,0.36194476897712,
0.365709859613642,0.369509031277257,0.373254251687616,0.375,0.376181755312704,
0.380312441434122,0.38448889859983,0.388596669118093,0.390418865738952,
0.390625,0.394665516773805,0.398755134490916,0.402788556792639,0.404655949112385,
0.40625,0.409886783539595,0.413561135862911,0.417196509674186,0.418892917546048,
0.421875,0.425186842960293,0.42853003574855,0.43184925894766,0.433130039061375,
0.436467328683496,0.4375,0.440621197258938,0.443769693927856,0.446902412333789,
0.447367553654013,0.45051282738878,0.453125,0.456160995539284,0.459222376160135,
0.461605462663101,0.46466673300003,0.467708794386755,0.46875,0.471789753262747,
0.474853483340899,0.475843529741172,0.478903128292906,0.48194988232283,
0.484375,0.48752531374294,0.490081427293026,0.493227355406381,0.49638204660577,
0.499495220888226,0.5,0.503346757646895,0.504318925743285,0.50765565188548,
0.511010403774551,0.514320838270901,0.515625,0.518556036163862,0.522216146972579,
0.525906669331846,0.529546209093572,0.53125,0.532793005380321,0.536853464718634,
0.540957004447265,0.544993949680568,0.546875,0.547030093137723,0.551146327598237,
0.555313592430271,0.559420721486061,0.561267200884525,0.5625,0.566242532741925,
0.570024890112208,0.573763270243403,0.575504183678229,0.578125,0.581507567586681,
0.58492284240057,0.588311001401775,0.589741234486662,0.593149602313219,
0.59375,0.596909585386399,0.60009736713859,0.603267721569698,0.603978635791717,
0.607162652779267,0.609375,0.612424242726773,0.615499303969852,0.618216457009813,
0.621292220761487,0.624347161893178,0.625,0.628030486430178,0.631085268375811,
0.632454514116575,0.635506361937402,0.638543655084082,0.640625,0.643742644235709,
0.646692485121746,0.649806856597513,0.653028428298756,0.65625,0.659533731004804,
0.660930097368784,0.664205504069961,0.667496285884618,0.670743730591218,
0.671875,0.675167293170261,0.678729845010191,0.682319252709119,0.685860013403524,
0.6875,0.689404266600333,0.693368360237526,0.69737290503203,0.701315986423685,
0.703125,0.703641318598113,0.70780071765883,0.712009786382452,0.716153689197213,
0.717878440589252,0.71875,0.722602238761752,0.726497010546832,0.730342789639422,
0.73211545434596,0.734375,0.737838106866732,0.741335436381527,0.744801968700858,
0.746352454826856,0.75,0.753205504559378,0.756440207307409,0.759655528851039,
0.760589747881757,0.763820042731996,0.765625,0.768693608686024,0.771788485946916,
0.774827468087654,0.778038734043827,0.78125,0.784277064358157,0.787328779699715,
0.789065492391648,0.792115359787174,0.795149009396083,0.796875,0.800089258710494,
0.803303517420987,0.806392912285746,0.809472788946457,0.8125,0.815729465764504,
0.817541239368841,0.820763910408837,0.823999495606018,0.82719252672966,
0.828125,0.831778534173132,0.835252695778293,0.838750375372631,0.842201255221984,
0.84375,0.846015535291052,0.849872291709978,0.853766176862505,0.857603019069284,
0.859375,0.860252548435666,0.864413578496157,0.86862250639261,0.872763644804616,
0.874489670289228,0.875,0.878959531504955,0.882964885317249,0.886916773832945,
0.888726723020447,0.890625,0.894178727760836,0.897768396509275,0.901323035014917,
0.902963696458412,0.90625,0.909508881988565,0.912798044643391,0.916065494402504,
0.917200887597179,0.920484864596851,0.921875,0.924971393085631,0.928204953485534,
0.931438513885438,0.934558876609811,0.9375,0.940522331992112,0.94356914575078,
0.945676419896889,0.948722562002137,0.951750460766905,0.953125,0.956203466034625,
0.959307792728371,0.959914695057193,0.963012696460373,0.966101347918173,
0.96875,0.971852558657957,0.974151915364212,0.977250148127378,0.980354250239638,
0.983413305199401,0.984375,0.987945189270533,0.988390543577396,0.991942213387174,
0.995537148461263,0.999111932464788,0.999999999885747),.UNSPECIFIED.);
#4669=B_SPLINE_CURVE_WITH_KNOTS('',3,(#251550,#251551,#251552,#251553,#251554,
#251555,#251556,#251557,#251558,#251559,#251560,#251561,#251562,#251563,
#251564,#251565,#251566,#251567,#251568,#251569,#251570,#251571,#251572,
#251573,#251574,#251575,#251576,#251577,#251578,#251579,#251580,#251581,
#251582,#251583,#251584,#251585,#251586,#251587,#251588,#251589),
 .UNSPECIFIED.,.F.,.F.,(4,3,3,3,3,3,3,3,3,3,3,3,3,4),(1.95775177201456E-9,
0.0819348971129137,0.164517669921257,0.248388168686728,0.332522831284674,
0.416261248133908,0.499999664983142,0.580957811490623,0.659066843298373,
0.734558107445097,0.806514075023253,0.876691730755858,0.94425194589847,
0.999999250736397),.UNSPECIFIED.);
#4670=B_SPLINE_CURVE_WITH_KNOTS('',3,(#252199,#252200,#252201,#252202,#252203),
 .UNSPECIFIED.,.F.,.F.,(4,1,4),(0.,0.5,1.),.UNSPECIFIED.);
#4671=B_SPLINE_CURVE_WITH_KNOTS('',3,(#252233,#252234,#252235,#252236,#252237,
#252238,#252239,#252240,#252241,#252242,#252243,#252244,#252245,#252246,
#252247,#252248,#252249,#252250,#252251,#252252,#252253,#252254,#252255,
#252256,#252257,#252258,#252259,#252260),.UNSPECIFIED.,.F.,.F.,(4,3,3,3,
3,3,3,3,3,4),(0.,0.145800735283064,0.291534777073812,0.428717191696166,
0.498117522160188,0.5,0.639603359211722,0.784877637274923,0.929444646371382,
1.),.UNSPECIFIED.);
#4672=B_SPLINE_CURVE_WITH_KNOTS('',3,(#252324,#252325,#252326,#252327,#252328,
#252329,#252330,#252331,#252332,#252333,#252334,#252335,#252336,#252337,
#252338,#252339,#252340,#252341,#252342,#252343,#252344,#252345,#252346,
#252347,#252348,#252349,#252350,#252351,#252352,#252353,#252354,#252355,
#252356,#252357,#252358,#252359,#252360,#252361,#252362,#252363,#252364,
#252365,#252366,#252367,#252368,#252369,#252370,#252371,#252372,#252373,
#252374,#252375,#252376,#252377,#252378,#252379,#252380,#252381,#252382,
#252383,#252384,#252385,#252386,#252387,#252388,#252389,#252390,#252391,
#252392,#252393,#252394,#252395,#252396,#252397,#252398,#252399,#252400,
#252401,#252402,#252403,#252404,#252405,#252406,#252407,#252408,#252409,
#252410,#252411,#252412,#252413,#252414,#252415,#252416,#252417,#252418,
#252419,#252420,#252421,#252422,#252423,#252424,#252425,#252426,#252427,
#252428,#252429,#252430,#252431,#252432,#252433,#252434,#252435,#252436,
#252437,#252438,#252439,#252440,#252441,#252442,#252443,#252444,#252445,
#252446,#252447,#252448,#252449,#252450),.UNSPECIFIED.,.F.,.F.,(4,3,3,3,
3,3,3,3,3,3,3,3,3,3,3,3,3,3,3,3,3,3,3,3,3,3,3,3,3,3,3,3,3,3,3,3,3,3,3,3,
3,3,4),(0.5,0.519325333037344,0.538667631492815,0.557977203157757,0.560546874999999,
0.562333271787493,0.562499999999999,0.581114300479105,0.599746925283368,
0.618350543667544,0.621093749999999,0.623826684070421,0.624999999999999,
0.643139831009988,0.661413665504994,0.679687499999999,0.684235858890312,
0.687499999999999,0.706311281566053,0.725145452892714,0.743947717061218,
0.749999999999999,0.767902162419499,0.786294831209749,0.804687499999999,
0.80913545469389,0.812499999999999,0.830640266732978,0.848799381732061,
0.866930553585046,0.871093749999999,0.8737873110668,0.874999999999999,0.893614384267209,
0.912246651209454,0.930847898183524,0.935546875,0.937312451334187,0.9375,
0.956822762680325,0.976163448562408,0.995471292032604,1.),.UNSPECIFIED.);
#4673=B_SPLINE_CURVE_WITH_KNOTS('',3,(#252452,#252453,#252454,#252455,#252456,
#252457,#252458,#252459,#252460,#252461,#252462,#252463,#252464,#252465,
#252466,#252467,#252468,#252469,#252470,#252471,#252472,#252473,#252474,
#252475,#252476,#252477,#252478,#252479,#252480,#252481,#252482,#252483,
#252484,#252485,#252486,#252487,#252488,#252489,#252490,#252491,#252492,
#252493,#252494,#252495,#252496,#252497,#252498,#252499,#252500,#252501,
#252502,#252503,#252504,#252505,#252506,#252507,#252508,#252509,#252510,
#252511,#252512,#252513,#252514,#252515,#252516,#252517,#252518,#252519,
#252520,#252521,#252522,#252523,#252524,#252525,#252526,#252527,#252528,
#252529,#252530,#252531,#252532,#252533,#252534,#252535,#252536,#252537,
#252538,#252539,#252540,#252541,#252542,#252543,#252544,#252545,#252546,
#252547,#252548,#252549,#252550,#252551,#252552,#252553,#252554,#252555,
#252556,#252557,#252558,#252559,#252560,#252561,#252562,#252563,#252564,
#252565,#252566,#252567,#252568,#252569,#252570,#252571,#252572,#252573,
#252574,#252575),.UNSPECIFIED.,.F.,.F.,(4,3,3,3,3,3,3,3,3,3,3,3,3,3,3,3,
3,3,3,3,3,3,3,3,3,3,3,3,3,3,3,3,3,3,3,3,3,3,3,3,3,4),(0.,0.0193254971654707,
0.0386693580547807,0.057982428053486,0.060546875000002,0.0623314446953814,
0.062500000000002,0.0811143004794129,0.0997469252831174,0.118350543666051,
0.121093750000002,0.123826684072145,0.125000000000003,0.143139831010139,
0.161413665505071,0.179687500000003,0.184235858890617,0.187500000000003,
0.206311281502524,0.225145452765301,0.243947716869905,0.250000000000003,
0.267902162418943,0.286294831209473,0.304687500000003,0.309135454699299,
0.312500000000003,0.330640266733081,0.34879938173243,0.366930553586143,
0.371093750000002,0.373787311067495,0.375000000000002,0.3936143842674,0.412246651209846,
0.430847898183993,0.435546875000001,0.4373106624617,0.437500000000001,0.458050658184417,
0.479025329092209,0.5),.UNSPECIFIED.);
#4674=B_SPLINE_CURVE_WITH_KNOTS('',3,(#252584,#252585,#252586,#252587,#252588,
#252589,#252590,#252591,#252592,#252593,#252594,#252595,#252596,#252597,
#252598,#252599,#252600,#252601,#252602,#252603,#252604,#252605,#252606,
#252607,#252608,#252609,#252610,#252611,#252612,#252613,#252614,#252615,
#252616,#252617,#252618,#252619,#252620,#252621,#252622,#252623,#252624,
#252625,#252626,#252627,#252628,#252629,#252630,#252631,#252632,#252633,
#252634,#252635,#252636,#252637,#252638,#252639,#252640,#252641,#252642,
#252643,#252644,#252645,#252646,#252647,#252648,#252649,#252650,#252651,
#252652,#252653,#252654,#252655,#252656,#252657,#252658,#252659,#252660,
#252661,#252662,#252663,#252664,#252665,#252666,#252667,#252668,#252669,
#252670,#252671,#252672,#252673,#252674,#252675,#252676,#252677,#252678,
#252679,#252680,#252681,#252682,#252683,#252684,#252685,#252686,#252687,
#252688,#252689,#252690,#252691,#252692,#252693,#252694,#252695,#252696,
#252697,#252698,#252699,#252700,#252701,#252702,#252703,#252704,#252705,
#252706,#252707,#252708,#252709,#252710),.UNSPECIFIED.,.F.,.F.,(4,3,3,3,
3,3,3,3,3,3,3,3,3,3,3,3,3,3,3,3,3,3,3,3,3,3,3,3,3,3,3,3,3,3,3,3,3,3,3,3,
3,3,4),(0.5,0.519325333037433,0.538667631493032,0.557977203158537,0.560546874999999,
0.562333271787042,0.562499999999999,0.581114300478927,0.599746925282893,
0.618350543666683,0.621093749999999,0.623826684068886,0.624999999999999,
0.643139831009859,0.661413665504929,0.679687499999999,0.6842358588856,0.687499999999998,
0.706311281535576,0.72514545283174,0.743947716969523,0.749999999999998,
0.767902162419035,0.786294831209516,0.804687499999997,0.80913545469564,
0.812499999999997,0.830640266733024,0.848799381732398,0.86693055358602,
0.871093749999996,0.873787311067129,0.874999999999996,0.893614384267283,
0.912246651209546,0.930847898184082,0.935546874999996,0.93731245133407,
0.937499999999996,0.956822762680313,0.976163448562336,0.995471292032669,
1.),.UNSPECIFIED.);
#4675=B_SPLINE_CURVE_WITH_KNOTS('',3,(#252712,#252713,#252714,#252715,#252716,
#252717,#252718,#252719,#252720,#252721,#252722,#252723,#252724,#252725,
#252726,#252727,#252728,#252729,#252730,#252731,#252732,#252733,#252734,
#252735,#252736,#252737,#252738,#252739,#252740,#252741,#252742,#252743,
#252744,#252745,#252746,#252747,#252748,#252749,#252750,#252751,#252752,
#252753,#252754,#252755,#252756,#252757,#252758,#252759,#252760,#252761,
#252762,#252763,#252764,#252765,#252766,#252767,#252768,#252769,#252770,
#252771,#252772,#252773,#252774,#252775,#252776,#252777,#252778,#252779,
#252780,#252781,#252782,#252783,#252784,#252785,#252786,#252787,#252788,
#252789,#252790,#252791,#252792,#252793,#252794,#252795,#252796,#252797,
#252798,#252799,#252800,#252801,#252802,#252803,#252804,#252805,#252806,
#252807,#252808,#252809,#252810,#252811,#252812,#252813,#252814,#252815,
#252816,#252817,#252818,#252819,#252820,#252821,#252822,#252823,#252824,
#252825,#252826,#252827,#252828,#252829,#252830,#252831,#252832,#252833,
#252834,#252835),.UNSPECIFIED.,.F.,.F.,(4,3,3,3,3,3,3,3,3,3,3,3,3,3,3,3,
3,3,3,3,3,3,3,3,3,3,3,3,3,3,3,3,3,3,3,3,3,3,3,3,3,4),(0.,0.0193254971639296,
0.038669358052573,0.0579824280514296,0.0605468749999985,0.0623314446933385,
0.0624999999999984,0.0811143004792192,0.0997469252840671,0.118350543668847,
0.121093749999997,0.123826684068952,0.124999999999997,0.143139831009345,
0.161413665504671,0.179687499999996,0.184235858885442,0.187499999999996,
0.206311281471418,0.225145452703064,0.243947716776894,0.249999999999997,
0.267902162418866,0.286294831209432,0.304687499999997,0.309135454697951,
0.312499999999997,0.330640266733229,0.348799381732709,0.3669305535864,0.371093749999999,
0.373787311067433,0.374999999999999,0.39361438426705,0.41224665120923,0.430847898183377,
0.435546874999999,0.437310662462285,0.437499999999999,0.458050658032729,
0.479025329016365,0.5),.UNSPECIFIED.);
#4676=B_SPLINE_CURVE_WITH_KNOTS('',3,(#252866,#252867,#252868,#252869,#252870,
#252871,#252872),.UNSPECIFIED.,.F.,.F.,(4,3,4),(0.,0.201175306255809,0.402232351218842),
 .UNSPECIFIED.);
#4677=B_SPLINE_CURVE_WITH_KNOTS('',3,(#252876,#252877,#252878,#252879,#252880,
#252881,#252882,#252883,#252884,#252885,#252886,#252887,#252888,#252889,
#252890,#252891,#252892,#252893,#252894,#252895,#252896,#252897,#252898,
#252899),.UNSPECIFIED.,.F.,.F.,(4,2,2,2,2,2,2,2,2,2,2,4),(1.36142302287576E-5,
0.156162080596941,0.355511075409762,0.55422690265499,0.753593218288265,
0.852867692915448,0.951775717670715,1.13940548926367,1.30354544653765,1.41123340184278,
1.4764189251673,1.53734640625252),.UNSPECIFIED.);
#4678=B_SPLINE_CURVE_WITH_KNOTS('',3,(#252901,#252902,#252903,#252904,#252905,
#252906),.UNSPECIFIED.,.F.,.F.,(4,2,4),(-0.224953092272669,-0.107802815287281,
0.),.UNSPECIFIED.);
#4679=B_SPLINE_CURVE_WITH_KNOTS('',3,(#252908,#252909,#252910,#252911,#252912,
#252913),.UNSPECIFIED.,.F.,.F.,(4,2,4),(-0.15564332756115,-0.149370154600289,
-0.137902103021421),.UNSPECIFIED.);
#4680=B_SPLINE_CURVE_WITH_KNOTS('',3,(#252917,#252918,#252919,#252920,#252921,
#252922),.UNSPECIFIED.,.F.,.F.,(4,2,4),(-0.137842471388349,-0.126374440658718,
-0.117829472398386),.UNSPECIFIED.);
#4681=B_SPLINE_CURVE_WITH_KNOTS('',3,(#252924,#252925,#252926,#252927,#252928,
#252929,#252930,#252931,#252932,#252933,#252934,#252935,#252936,#252937,
#252938,#252939,#252940,#252941,#252942,#252943,#252944,#252945,#252946,
#252947,#252948,#252949,#252950,#252951,#252952,#252953,#252954,#252955,
#252956,#252957,#252958,#252959,#252960),.UNSPECIFIED.,.F.,.F.,(4,3,3,3,
3,3,3,3,3,3,3,3,4),(-0.204405888024845,-0.182575873791085,-0.168303797561959,
-0.153312959480052,-0.138159850487191,-0.126235120329806,-0.111400253960021,
-0.0874049661220843,-0.083990637362676,-0.0629929786638415,-0.0420570105751125,
-0.0203762826868058,-2.56733810036399E-9),.UNSPECIFIED.);
#4682=B_SPLINE_CURVE_WITH_KNOTS('',3,(#252962,#252963,#252964,#252965,#252966,
#252967),.UNSPECIFIED.,.F.,.F.,(4,2,4),(0.,0.0788005330278673,0.158178633689144),
 .UNSPECIFIED.);
#4683=B_SPLINE_CURVE_WITH_KNOTS('',3,(#252969,#252970,#252971,#252972,#252973,
#252974,#252975,#252976),.UNSPECIFIED.,.F.,.F.,(4,2,2,4),(-0.714234090687119,
-0.414539765819775,-0.115125728387047,0.),.UNSPECIFIED.);
#4684=B_SPLINE_CURVE_WITH_KNOTS('',3,(#252978,#252979,#252980,#252981,#252982,
#252983,#252984,#252985,#252986,#252987),.UNSPECIFIED.,.F.,.F.,(4,2,2,2,
4),(6.27656024529496E-7,0.0936456572995542,0.187423666706677,0.281301209357303,
0.375351147571285),.UNSPECIFIED.);
#4685=B_SPLINE_CURVE_WITH_KNOTS('',3,(#253002,#253003,#253004,#253005,#253006,
#253007,#253008),.UNSPECIFIED.,.F.,.F.,(4,3,4),(-0.402231877927484,-0.201695930817384,
0.),.UNSPECIFIED.);
#4686=B_SPLINE_CURVE_WITH_KNOTS('',3,(#253012,#253013,#253014,#253015,#253016,
#253017,#253018,#253019,#253020,#253021,#253022,#253023,#253024,#253025,
#253026,#253027,#253028,#253029,#253030,#253031,#253032,#253033,#253034,
#253035),.UNSPECIFIED.,.F.,.F.,(4,2,2,2,2,2,2,2,2,2,2,4),(-1.48383266966121,
-1.3740488130018,-1.27846778415415,-1.10036635179506,-0.923119597088461,
-0.744926356529744,-0.656199993379285,-0.480094320961908,-0.269771746906493,
-0.111949793800775,-0.0526382072439927,-9.99999705048591E-7),
 .UNSPECIFIED.);
#4687=B_SPLINE_CURVE_WITH_KNOTS('',3,(#253037,#253038,#253039,#253040,#253041,
#253042,#253043,#253044,#253045,#253046,#253047,#253048,#253049,#253050,
#253051,#253052,#253053,#253054,#253055,#253056,#253057,#253058,#253059,
#253060,#253061,#253062,#253063,#253064,#253065,#253066,#253067,#253068,
#253069,#253070,#253071,#253072,#253073,#253074,#253075,#253076,#253077,
#253078,#253079,#253080,#253081,#253082,#253083,#253084,#253085,#253086,
#253087,#253088,#253089,#253090,#253091,#253092,#253093,#253094,#253095,
#253096,#253097),.UNSPECIFIED.,.F.,.F.,(4,3,3,3,3,3,3,3,3,3,3,3,3,3,3,3,
3,3,3,3,4),(9.57046574502668E-12,0.0171409813887414,0.0388491254000611,
0.0608533511789522,0.0765435274038922,0.0934800271218167,0.1095900152023,
0.119713897782854,0.121010871652939,0.129993902096475,0.138526127452432,
0.146382452146453,0.153093273980863,0.163603230648033,0.174307374669977,
0.181722934046738,0.185430713735118,0.187284603579309,0.188340060376761,
0.189032706379112,0.189138493423499),.UNSPECIFIED.);
#4688=B_SPLINE_CURVE_WITH_KNOTS('',3,(#253099,#253100,#253101,#253102,#253103,
#253104),.UNSPECIFIED.,.F.,.F.,(4,2,4),(-0.155134663509725,-0.149380440808745,
-0.137912262211015),.UNSPECIFIED.);
#4689=B_SPLINE_CURVE_WITH_KNOTS('',3,(#253108,#253109,#253110,#253111,#253112,
#253113),.UNSPECIFIED.,.F.,.F.,(4,2,4),(-0.137848861457732,-0.126380734688133,
-0.117828964462972),.UNSPECIFIED.);
#4690=B_SPLINE_CURVE_WITH_KNOTS('',3,(#253115,#253116,#253117,#253118,#253119,
#253120,#253121,#253122,#253123,#253124,#253125,#253126,#253127,#253128,
#253129,#253130,#253131,#253132,#253133,#253134,#253135,#253136,#253137,
#253138,#253139,#253140,#253141,#253142,#253143,#253144,#253145,#253146,
#253147,#253148,#253149,#253150,#253151,#253152,#253153,#253154,#253155,
#253156,#253157,#253158,#253159,#253160),.UNSPECIFIED.,.F.,.F.,(4,3,3,3,
3,3,3,3,3,3,3,3,3,3,3,4),(-0.344340281997539,-0.304243268202467,-0.265013232699152,
-0.22680946777611,-0.188605702853069,-0.148780613423486,-0.121029993179084,
-0.111913174081212,-0.0935166433502742,-0.0759886386075961,-0.0597419948858844,
-0.0470707274857266,-0.0261114801757585,-0.00561864633834551,-2.31524912145524E-5,
-1.19216630289107E-5),.UNSPECIFIED.);
#4691=B_SPLINE_CURVE_WITH_KNOTS('',3,(#253162,#253163,#253164,#253165,#253166,
#253167),.UNSPECIFIED.,.F.,.F.,(4,2,4),(-0.158186563676706,-0.0792202991008631,
-1.19526444705917E-5),.UNSPECIFIED.);
#4692=B_SPLINE_CURVE_WITH_KNOTS('',3,(#253169,#253170,#253171,#253172,#253173,
#253174),.UNSPECIFIED.,.F.,.F.,(4,2,4),(-0.71436598147484,-0.357375022700037,
0.),.UNSPECIFIED.);
#4693=B_SPLINE_CURVE_WITH_KNOTS('',3,(#253176,#253177,#253178,#253179,#253180,
#253181,#253182,#253183,#253184,#253185),.UNSPECIFIED.,.F.,.F.,(4,2,2,2,
4),(-0.375154995369166,-0.281559775297044,-0.187911942727453,-0.0940216214337268,
0.),.UNSPECIFIED.);
#4694=B_SPLINE_CURVE_WITH_KNOTS('',3,(#253229,#253230,#253231,#253232,#253233,
#253234,#253235,#253236,#253237,#253238),.UNSPECIFIED.,.F.,.F.,(4,2,2,2,
4),(-0.0466361193765745,-0.0353038230090218,-0.0234033506782881,-0.0109194459946363,
-9.93063164339558E-9),.UNSPECIFIED.);
#4695=B_SPLINE_CURVE_WITH_KNOTS('',3,(#253257,#253258,#253259,#253260,#253261,
#253262,#253263,#253264,#253265,#253266),.UNSPECIFIED.,.F.,.F.,(4,2,2,2,
4),(0.,0.0113858604360067,0.0233437523561982,0.0358753114568281,0.046858458301816),
 .UNSPECIFIED.);
#4696=B_SPLINE_CURVE_WITH_KNOTS('',3,(#253330,#253331,#253332,#253333,#253334,
#253335,#253336,#253337,#253338,#253339,#253340,#253341,#253342,#253343),
 .UNSPECIFIED.,.F.,.F.,(4,2,2,2,2,2,4),(0.,0.000542289548504008,0.00108457909700802,
0.00216915819401603,0.00271144774252004,0.00325373729102405,0.00433831638803207),
 .UNSPECIFIED.);
#4697=B_SPLINE_CURVE_WITH_KNOTS('',3,(#253345,#253346,#253347,#253348,#253349,
#253350,#253351,#253352,#253353,#253354,#253355,#253356,#253357,#253358,
#253359,#253360,#253361,#253362,#253363,#253364,#253365,#253366,#253367,
#253368,#253369),.UNSPECIFIED.,.F.,.F.,(4,3,3,3,3,3,3,3,4),(4.59968893750222E-13,
0.00126673870946588,0.00253959307733865,0.00381729080772578,0.00400912987823039,
0.00528629399154231,0.00655965478846559,0.00782415316423644,0.00801825975646078),
 .UNSPECIFIED.);
#4698=B_SPLINE_CURVE_WITH_KNOTS('',3,(#253371,#253372,#253373,#253374,#253375,
#253376),.UNSPECIFIED.,.F.,.F.,(4,2,4),(0.,0.000991175532110688,0.00198235106422138),
 .UNSPECIFIED.);
#4699=B_SPLINE_CURVE_WITH_KNOTS('',3,(#253380,#253381,#253382,#253383,#253384,
#253385,#253386,#253387,#253388,#253389,#253390,#253391,#253392,#253393,
#253394,#253395,#253396,#253397,#253398,#253399,#253400,#253401),
 .UNSPECIFIED.,.F.,.F.,(4,3,3,3,3,3,3,4),(2.01793874050891E-16,0.000613620132904034,
0.00121916246864333,0.00129873065957449,0.00130662704845856,0.0017558679787886,
0.00220559271440247,0.00261325409691712),.UNSPECIFIED.);
#4700=B_SPLINE_CURVE_WITH_KNOTS('',3,(#253405,#253406,#253407,#253408,#253409,
#253410,#253411,#253412,#253413,#253414,#253415,#253416,#253417,#253418,
#253419,#253420,#253421,#253422,#253423,#253424,#253425,#253426,#253427,
#253428,#253429,#253430,#253431,#253432,#253433,#253434,#253435,#253436,
#253437,#253438,#253439,#253440,#253441,#253442,#253443,#253444,#253445,
#253446,#253447,#253448,#253449,#253450),.UNSPECIFIED.,.F.,.F.,(4,3,3,3,
3,3,3,3,3,3,3,3,3,3,3,4),(0.000535730484974656,0.000694215327143175,0.00093197677669749,
0.00109192547104694,0.00116973822625181,0.00120936513451086,0.00142434598426582,
0.00172575608212248,0.00175696420221082,0.00180376875839665,0.00209634295475556,
0.00240189658431813,0.00242292213011232,0.00243779929054149,0.00303757423254292,
0.00307182982268633),.UNSPECIFIED.);
#4701=B_SPLINE_CURVE_WITH_KNOTS('',3,(#253454,#253455,#253456,#253457,#253458,
#253459,#253460,#253461,#253462,#253463,#253464,#253465,#253466,#253467,
#253468,#253469,#253470,#253471,#253472,#253473,#253474,#253475,#253476,
#253477,#253478,#253479,#253480,#253481,#253482,#253483,#253484,#253485,
#253486,#253487,#253488,#253489,#253490,#253491,#253492,#253493,#253494,
#253495,#253496,#253497,#253498,#253499,#253500,#253501,#253502,#253503,
#253504,#253505,#253506,#253507,#253508,#253509,#253510,#253511,#253512,
#253513,#253514,#253515,#253516,#253517,#253518,#253519,#253520,#253521,
#253522,#253523,#253524,#253525,#253526,#253527,#253528,#253529,#253530,
#253531,#253532,#253533,#253534,#253535,#253536,#253537,#253538,#253539,
#253540,#253541,#253542,#253543,#253544,#253545,#253546,#253547,#253548,
#253549,#253550,#253551,#253552,#253553,#253554,#253555,#253556,#253557,
#253558,#253559,#253560,#253561,#253562,#253563,#253564,#253565,#253566,
#253567,#253568,#253569,#253570,#253571,#253572,#253573,#253574,#253575,
#253576,#253577,#253578,#253579,#253580,#253581,#253582,#253583,#253584,
#253585,#253586,#253587,#253588,#253589,#253590,#253591,#253592,#253593,
#253594,#253595,#253596,#253597,#253598,#253599,#253600,#253601,#253602,
#253603,#253604),.UNSPECIFIED.,.F.,.F.,(4,3,3,3,3,3,3,3,3,3,3,3,3,3,3,3,
3,3,3,3,3,3,3,3,3,3,3,3,3,3,3,3,3,3,3,3,3,3,3,3,3,3,3,3,3,3,3,3,3,3,4),
(0.,0.00067979970418896,0.00134122203195666,0.0015422820927533,0.0015597696364146,
0.00197632140682653,0.00231342313912995,0.00297735679734702,0.0030845641855066,
0.00311583550293156,0.00370949842684868,0.00385570523188325,0.00389145641879091,
0.00421354038419258,0.00452460094547039,0.0046268462782599,0.00466506157830015,
0.00498975555917547,0.00531204466702104,0.00539798732463656,0.00543709688247764,
0.00580718428152025,0.0061691283710132,0.00620788169750781,0.00665197824569961,
0.00694026941738985,0.00697858052154038,0.00762665531744282,0.00771141046376651,
0.00775014106983698,0.00813096872796076,0.00848255151014316,0.00852332992835236,
0.00892140064052478,0.00925369255651981,0.00929840412524282,0.00966161886406964,
0.0100248336028965,0.0100753292183243,0.0104968875199653,0.0107959746492731,
0.0108441709646717,0.0108537409484357,0.0110249071474162,0.011296011421533,
0.0114315635585914,0.0115671156956498,0.0116331784800192,0.0117599009572439,
0.0122761156933267,0.0123382567420264),.UNSPECIFIED.);
#4702=B_SPLINE_CURVE_WITH_KNOTS('',3,(#253608,#253609,#253610,#253611),
 .UNSPECIFIED.,.F.,.F.,(4,4),(0.,0.00395959173642414),.UNSPECIFIED.);
#4703=B_SPLINE_CURVE_WITH_KNOTS('',3,(#253634,#253635,#253636,#253637,#253638,
#253639,#253640,#253641,#253642,#253643,#253644,#253645,#253646,#253647,
#253648,#253649),.UNSPECIFIED.,.F.,.F.,(4,2,2,2,2,2,2,4),(-5.99999999958355E-8,
0.000489661864504373,0.000979383729008743,0.00146910559351311,0.00195882745801748,
0.00293827118702622,0.00342799305153059,0.00391771491603496),
 .UNSPECIFIED.);
#4704=B_SPLINE_CURVE_WITH_KNOTS('',3,(#253664,#253665,#253666,#253667),
 .UNSPECIFIED.,.F.,.F.,(4,4),(2.63563176957774E-5,0.000400580443944878),
 .UNSPECIFIED.);
#4705=B_SPLINE_CURVE_WITH_KNOTS('',3,(#253679,#253680,#253681,#253682,#253683,
#253684,#253685,#253686,#253687,#253688),.UNSPECIFIED.,.F.,.F.,(4,3,3,4),
(-5.99999999994498E-8,0.00162347818268646,0.00339393791227636,0.00399595977288538),
 .UNSPECIFIED.);
#4706=B_SPLINE_CURVE_WITH_KNOTS('',3,(#253877,#253878,#253879,#253880,#253881,
#253882,#253883,#253884,#253885,#253886,#253887,#253888,#253889,#253890,
#253891,#253892,#253893,#253894,#253895,#253896,#253897,#253898,#253899,
#253900,#253901,#253902,#253903,#253904,#253905,#253906,#253907,#253908,
#253909,#253910,#253911,#253912,#253913,#253914,#253915,#253916,#253917,
#253918,#253919,#253920,#253921,#253922,#253923,#253924,#253925,#253926,
#253927,#253928,#253929,#253930,#253931,#253932,#253933,#253934,#253935,
#253936,#253937,#253938,#253939,#253940,#253941,#253942,#253943,#253944,
#253945,#253946,#253947,#253948,#253949,#253950,#253951,#253952,#253953,
#253954,#253955,#253956,#253957,#253958,#253959,#253960,#253961,#253962,
#253963,#253964,#253965,#253966,#253967,#253968,#253969,#253970,#253971,
#253972,#253973,#253974,#253975,#253976,#253977,#253978,#253979,#253980,
#253981,#253982,#253983,#253984,#253985,#253986,#253987,#253988,#253989,
#253990,#253991,#253992,#253993,#253994,#253995,#253996,#253997,#253998,
#253999,#254000,#254001,#254002,#254003,#254004,#254005,#254006,#254007,
#254008,#254009,#254010,#254011,#254012,#254013,#254014,#254015,#254016,
#254017,#254018,#254019,#254020,#254021,#254022,#254023,#254024,#254025,
#254026,#254027),.UNSPECIFIED.,.F.,.F.,(4,3,3,3,3,3,3,3,3,3,3,3,3,3,3,3,
3,3,3,3,3,3,3,3,3,3,3,3,3,3,3,3,3,3,3,3,3,3,3,3,3,3,3,3,3,3,3,3,3,3,4),
(3.62990312456309E-9,0.000227787042052037,0.000454899856451194,0.000666390449885217,
0.00068201267085035,0.000723095560599666,0.000913152137103074,0.00110584778121124,
0.00129577339634301,0.00141184013209491,0.00144619112119933,0.00172764710230605,
0.00202362284935419,0.00214421948985612,0.002169286681799,0.00245161516998942,
0.00272711739859932,0.0028761325109593,0.00289238224239866,0.0032687338198859,
0.00360138177159774,0.00361547780299833,0.00401055586013764,0.0043222229737111,
0.00433857336359799,0.00466429404495149,0.004983262498787,0.00503909228731707,
0.00506166892419766,0.0056321370406334,0.00575288987362276,0.00578476448479733,
0.00612588971492939,0.00646701494506145,0.00650786004539699,0.00702877627343226,
0.00718381413218435,0.00723095560599665,0.00754369508656832,0.00790495252592865,
0.00795405116659632,0.00833417217733102,0.00863082833528057,0.00867714672719598,
0.00907498175088887,0.00947851185624572,0.0098904808205868,0.0100953559847321,
0.0101233378483953,0.0108712277754814,0.0115695289695946),.UNSPECIFIED.);
#4707=B_SPLINE_CURVE_WITH_KNOTS('',3,(#254029,#254030,#254031,#254032,#254033,
#254034,#254035,#254036,#254037,#254038,#254039,#254040,#254041,#254042,
#254043,#254044,#254045,#254046,#254047,#254048,#254049,#254050,#254051,
#254052,#254053,#254054,#254055,#254056,#254057,#254058,#254059,#254060,
#254061,#254062,#254063,#254064,#254065,#254066,#254067,#254068,#254069,
#254070,#254071),.UNSPECIFIED.,.F.,.F.,(4,3,3,3,3,3,3,3,3,3,3,3,3,3,4),
(0.000304897746662683,0.00177342917943594,0.00179319607557502,0.0025306506288566,
0.0025373452400312,0.00290910045977325,0.00290941982225928,0.00309545711337332,
0.00309796076411071,0.00316328116344375,0.00319324589258082,0.00322423089883651,
0.00325286265166194,0.00327772977101545,0.00328149440448737),
 .UNSPECIFIED.);
#4708=B_SPLINE_CURVE_WITH_KNOTS('',3,(#254101,#254102,#254103,#254104,#254105,
#254106,#254107,#254108,#254109,#254110,#254111,#254112,#254113,#254114,
#254115,#254116,#254117,#254118,#254119,#254120,#254121,#254122,#254123,
#254124,#254125,#254126,#254127,#254128,#254129,#254130,#254131),
 .UNSPECIFIED.,.F.,.F.,(4,3,3,3,3,3,3,3,3,3,4),(-5.99882329430469E-8,0.000323127324685304,
0.000641984287668519,0.000696505748411899,0.000967940340430405,0.00110320890010718,
0.00111262917353211,0.00132523466712518,0.00150910351363692,0.00166897376029816,
0.00222531834706421),.UNSPECIFIED.);
#4709=B_SPLINE_CURVE_WITH_KNOTS('',3,(#254135,#254136,#254137,#254138),
 .UNSPECIFIED.,.F.,.F.,(4,4),(0.,7.29856747537793E-7),.UNSPECIFIED.);
#4710=B_SPLINE_CURVE_WITH_KNOTS('',3,(#254173,#254174,#254175,#254176),
 .UNSPECIFIED.,.F.,.F.,(4,4),(0.,7.79640206491481E-7),.UNSPECIFIED.);
#4711=B_SPLINE_CURVE_WITH_KNOTS('',3,(#254180,#254181,#254182,#254183,#254184,
#254185),.UNSPECIFIED.,.F.,.F.,(4,2,4),(0.,0.0011753559902089,0.00235071198041779),
 .UNSPECIFIED.);
#4712=B_SPLINE_CURVE_WITH_KNOTS('',3,(#254199,#254200,#254201,#254202,#254203,
#254204,#254205,#254206,#254207),.UNSPECIFIED.,.F.,.F.,(4,2,3,4),(-0.00029740246703442,
0.,0.00126964950395823,0.00268356243158937),.UNSPECIFIED.);
#4713=B_SPLINE_CURVE_WITH_KNOTS('',3,(#254209,#254210,#254211,#254212,#254213,
#254214,#254215,#254216,#254217,#254218,#254219,#254220,#254221,#254222,
#254223,#254224,#254225,#254226,#254227,#254228,#254229,#254230,#254231,
#254232,#254233),.UNSPECIFIED.,.F.,.F.,(4,3,3,3,3,3,3,3,4),(2.11833658195513E-14,
0.000548872620540415,0.000920896252344559,0.000921935108765254,0.00124337534746392,
0.00138134437850625,0.00161156844158709,0.00172668047312751,0.00184179250466793),
 .UNSPECIFIED.);
#4714=B_SPLINE_CURVE_WITH_KNOTS('',3,(#254244,#254245,#254246,#254247,#254248,
#254249,#254250,#254251,#254252,#254253,#254254,#254255,#254256,#254257,
#254258,#254259,#254260,#254261,#254262),.UNSPECIFIED.,.F.,.F.,(4,3,3,3,
3,3,4),(-5.99991943928808E-8,0.00179072971223771,0.00358707223323861,0.0039765218371019,
0.00547269764448544,0.00696354370585809,0.00795310367420381),
 .UNSPECIFIED.);
#4715=B_SPLINE_CURVE_WITH_KNOTS('',3,(#254282,#254283,#254284,#254285,#254286,
#254287,#254288,#254289,#254290,#254291,#254292,#254293,#254294,#254295,
#254296,#254297,#254298,#254299,#254300,#254301,#254302,#254303,#254304,
#254305,#254306,#254307,#254308,#254309,#254310,#254311,#254312,#254313,
#254314,#254315,#254316,#254317,#254318,#254319,#254320,#254321,#254322,
#254323,#254324,#254325,#254326,#254327,#254328,#254329,#254330,#254331,
#254332,#254333,#254334,#254335,#254336),.UNSPECIFIED.,.F.,.F.,(4,3,3,3,
3,3,3,3,3,3,3,3,3,3,3,3,3,3,4),(-5.99999999957483E-8,0.00019391351727832,
0.000385592664966714,0.000489684316498137,0.00097942863299627,0.000991325472933922,
0.0015460604451195,0.00195891726599254,0.0019746755365549,0.00238897771577467,
0.00246289360523424,0.0029384058989888,0.00294912151300613,0.00317632886403706,
0.00340086279969039,0.00342815021548693,0.00364260510552148,0.00385426674772835,
0.00391789453197616),.UNSPECIFIED.);
#4716=B_SPLINE_CURVE_WITH_KNOTS('',3,(#254350,#254351,#254352,#254353,#254354,
#254355,#254356,#254357,#254358,#254359),.UNSPECIFIED.,.F.,.F.,(4,3,3,4),
(-6.00000000019174E-8,0.00162796171606973,0.00340471542404298,0.00399648790014659),
 .UNSPECIFIED.);
#4717=B_SPLINE_CURVE_WITH_KNOTS('',3,(#254542,#254543,#254544,#254545,#254546,
#254547,#254548,#254549,#254550,#254551,#254552,#254553,#254554,#254555,
#254556,#254557,#254558,#254559,#254560,#254561,#254562,#254563,#254564,
#254565,#254566,#254567,#254568,#254569),.UNSPECIFIED.,.F.,.F.,(4,2,2,2,
2,2,2,2,2,2,2,2,2,4),(0.,0.000714730315770031,0.00142946063154006,0.00214419094731009,
0.00285892126308012,0.00357365157885015,0.00428838189462019,0.00500311221039022,
0.00571784252616025,0.00643257284193028,0.00714730315770031,0.00857676378924036,
0.0100062244207804,0.0114356850523205),.UNSPECIFIED.);
#4718=B_SPLINE_CURVE_WITH_KNOTS('',3,(#254571,#254572,#254573,#254574,#254575,
#254576,#254577,#254578,#254579,#254580,#254581,#254582,#254583,#254584,
#254585,#254586,#254587,#254588,#254589,#254590,#254591,#254592,#254593,
#254594,#254595,#254596,#254597,#254598,#254599,#254600,#254601,#254602,
#254603,#254604),.UNSPECIFIED.,.F.,.F.,(4,3,3,3,3,3,3,3,3,3,3,4),(0.000304952955755869,
0.000307272085137409,0.000911074785625061,0.00131548013892541,0.00158682143421815,
0.00176942177789704,0.00189286804181536,0.00197687798463746,0.00203455695066787,
0.00209374557255997,0.00211592058847287,0.0021334103445005),
 .UNSPECIFIED.);
#4719=B_SPLINE_CURVE_WITH_KNOTS('',3,(#254629,#254630,#254631,#254632,#254633,
#254634,#254635,#254636,#254637,#254638,#254639,#254640,#254641,#254642,
#254643,#254644,#254645,#254646,#254647,#254648,#254649,#254650,#254651,
#254652,#254653,#254654,#254655,#254656,#254657,#254658,#254659,#254660,
#254661,#254662,#254663,#254664,#254665),.UNSPECIFIED.,.F.,.F.,(4,3,3,3,
3,3,3,3,3,3,3,3,4),(3.30321771464266E-8,3.15101092093726E-6,0.000341555629672997,
0.00068507735714148,0.000800520931459183,0.00112554817694816,0.00115118071614601,
0.00137531993669751,0.00158099599804259,0.00159945915724901,0.00172675455813044,
0.00206499726669887,0.00230232840011487),.UNSPECIFIED.);
#4720=B_SPLINE_CURVE_WITH_KNOTS('',3,(#254696,#254697,#254698,#254699,#254700,
#254701,#254702,#254703,#254704,#254705,#254706,#254707,#254708,#254709,
#254710,#254711,#254712,#254713,#254714,#254715,#254716,#254717,#254718,
#254719,#254720,#254721,#254722,#254723,#254724,#254725,#254726,#254727,
#254728,#254729,#254730,#254731,#254732,#254733,#254734,#254735),
 .UNSPECIFIED.,.F.,.F.,(4,3,3,3,3,3,3,3,3,3,3,3,3,4),(4.9065389333868E-18,
0.000255661818745722,0.000513243295614521,0.000769119655531119,0.000913348612477712,
0.00116882466936754,0.00118513591349022,0.00140343192680779,0.00141849379042087,
0.00163213100046068,0.00185048531110966,0.00192987931958804,0.00215007557328424,
0.00237027182698044),.UNSPECIFIED.);
#4721=B_SPLINE_CURVE_WITH_KNOTS('',3,(#254737,#254738,#254739,#254740),
 .UNSPECIFIED.,.F.,.F.,(4,4),(0.,6.13026854854042E-7),.UNSPECIFIED.);
#4722=B_SPLINE_CURVE_WITH_KNOTS('',3,(#254755,#254756,#254757,#254758,#254759,
#254760,#254761,#254762,#254763,#254764,#254765,#254766,#254767),
 .UNSPECIFIED.,.F.,.F.,(4,3,3,3,4),(-0.000366949215974012,0.,0.00121993037480394,
0.00132047070384963,0.00261483327801996),.UNSPECIFIED.);
#4723=B_SPLINE_CURVE_WITH_KNOTS('',3,(#254769,#254770,#254771,#254772,#254773,
#254774,#254775,#254776,#254777,#254778),.UNSPECIFIED.,.F.,.F.,(4,2,2,2,
4),(8.7168775853027E-18,0.000914951311279467,0.0013724269669192,0.00160116479473906,
0.00182990262255893),.UNSPECIFIED.);
#4724=B_SPLINE_CURVE_WITH_KNOTS('',3,(#254788,#254789,#254790,#254791,#254792,
#254793,#254794,#254795,#254796,#254797,#254798,#254799,#254800,#254801,
#254802,#254803,#254804,#254805,#254806),.UNSPECIFIED.,.F.,.F.,(4,3,3,3,
3,3,4),(-5.99986164328067E-8,0.00178631305902282,0.00357826099611416,0.00397652183710191,
0.00547153483714501,0.00696132010062938,0.00795310367126928),
 .UNSPECIFIED.);
#4725=B_SPLINE_CURVE_WITH_KNOTS('',3,(#254808,#254809,#254810,#254811,#254812,
#254813,#254814,#254815,#254816,#254817,#254818,#254819,#254820,#254821,
#254822,#254823,#254824,#254825,#254826,#254827,#254828,#254829,#254830,
#254831,#254832,#254833,#254834,#254835,#254836,#254837,#254838,#254839,
#254840,#254841,#254842,#254843,#254844,#254845,#254846,#254847,#254848,
#254849,#254850,#254851,#254852,#254853,#254854,#254855,#254856,#254857,
#254858,#254859,#254860,#254861,#254862,#254863,#254864,#254865,#254866,
#254867,#254868,#254869,#254870,#254871,#254872,#254873,#254874,#254875,
#254876,#254877,#254878,#254879,#254880),.UNSPECIFIED.,.F.,.F.,(4,3,3,3,
3,3,3,3,3,3,3,3,3,3,3,3,3,3,3,3,3,3,3,3,4),(0.,0.0518012633351837,0.103998087267089,
0.156214987161804,0.20819515839611,0.234374999999992,0.243388479756933,
0.249999999999992,0.300630414477752,0.351684339690625,0.402755051696657,
0.453546006996325,0.499999999999987,0.549665567993855,0.599729704434115,
0.649811896831355,0.699637643996679,0.742187499999982,0.74848254860663,
0.749999999999983,0.801817720917136,0.854024851190219,0.906236888547321,
0.958164013217385,1.),.UNSPECIFIED.);
#4726=B_SPLINE_CURVE_WITH_KNOTS('',3,(#254882,#254883,#254884,#254885,#254886,
#254887,#254888,#254889,#254890,#254891,#254892,#254893,#254894,#254895,
#254896,#254897,#254898,#254899,#254900,#254901,#254902,#254903,#254904,
#254905,#254906,#254907,#254908,#254909,#254910,#254911,#254912,#254913,
#254914,#254915,#254916,#254917,#254918,#254919,#254920,#254921,#254922,
#254923,#254924,#254925,#254926,#254927,#254928,#254929,#254930,#254931,
#254932,#254933,#254934,#254935,#254936,#254937,#254938,#254939,#254940,
#254941,#254942,#254943,#254944,#254945,#254946,#254947,#254948,#254949,
#254950,#254951,#254952,#254953,#254954),.UNSPECIFIED.,.F.,.F.,(4,3,3,3,
3,3,3,3,3,3,3,3,3,3,3,3,3,3,3,3,3,3,3,3,4),(0.,0.0518012633364744,0.103998087269334,
0.156214987164836,0.208195158399307,0.234374999999997,0.243388479758306,
0.249999999999997,0.300630414499341,0.351684339733844,0.402755051761414,
0.453546007082006,0.499999999999995,0.54966556799389,0.599729704434369,
0.649811896831801,0.699637643997145,0.742187499999992,0.748482548606302,
0.749999999999992,0.801817720917248,0.854024851190178,0.906236888546757,
0.958164013216282,1.),.UNSPECIFIED.);
#4727=B_SPLINE_CURVE_WITH_KNOTS('',3,(#254956,#254957,#254958,#254959,#254960,
#254961,#254962,#254963,#254964,#254965,#254966,#254967,#254968,#254969,
#254970,#254971,#254972,#254973,#254974,#254975,#254976,#254977,#254978,
#254979,#254980,#254981,#254982,#254983,#254984,#254985,#254986,#254987,
#254988,#254989,#254990,#254991,#254992,#254993,#254994,#254995,#254996,
#254997,#254998,#254999,#255000,#255001,#255002,#255003,#255004,#255005,
#255006,#255007,#255008,#255009,#255010,#255011,#255012,#255013,#255014,
#255015,#255016,#255017,#255018,#255019,#255020,#255021,#255022,#255023,
#255024,#255025,#255026,#255027,#255028),.UNSPECIFIED.,.F.,.F.,(4,3,3,3,
3,3,3,3,3,3,3,3,3,3,3,3,3,3,3,3,3,3,3,3,4),(0.,0.0518012633336742,0.103998087264843,
0.156214987159243,0.208195158393498,0.234375000000001,0.243388479755615,
0.250000000000001,0.300630414465327,0.351684339666023,0.4027550516602,0.453546006948416,
0.499999999999998,0.549665567994523,0.599729704435269,0.649811896832806,
0.69963764399853,0.742187499999996,0.748482548606223,0.749999999999995,
0.801817720916817,0.85402485118961,0.906236888546121,0.958164013215411,
1.),.UNSPECIFIED.);
#4728=B_SPLINE_CURVE_WITH_KNOTS('',3,(#255030,#255031,#255032,#255033,#255034,
#255035,#255036,#255037,#255038,#255039,#255040,#255041,#255042,#255043,
#255044,#255045,#255046,#255047,#255048,#255049,#255050,#255051,#255052,
#255053,#255054,#255055,#255056,#255057,#255058,#255059,#255060,#255061,
#255062,#255063,#255064,#255065,#255066,#255067,#255068,#255069,#255070,
#255071,#255072,#255073,#255074,#255075,#255076,#255077,#255078,#255079,
#255080,#255081,#255082,#255083,#255084,#255085,#255086,#255087,#255088,
#255089,#255090,#255091,#255092,#255093,#255094,#255095,#255096,#255097,
#255098,#255099,#255100,#255101,#255102),.UNSPECIFIED.,.F.,.F.,(4,3,3,3,
3,3,3,3,3,3,3,3,3,3,3,3,3,3,3,3,3,3,3,3,4),(0.,0.0518012633348376,0.103998087266311,
0.156214987160855,0.208195158395124,0.234374999999999,0.243388479754563,
0.249999999999999,0.300630414394576,0.35168433952298,0.402755051444777,
0.453546006661165,0.499999999999994,0.549665567993575,0.599729704434642,
0.649811896833414,0.699637644001193,0.742187499999989,0.748482548607762,
0.749999999999989,0.801817720917272,0.854024851190313,0.906236888547209,
0.958164013217123,1.),.UNSPECIFIED.);
#4729=B_SPLINE_CURVE_WITH_KNOTS('',3,(#255107,#255108,#255109,#255110),
 .UNSPECIFIED.,.F.,.F.,(4,4),(4.33680868994202E-19,0.00395899908409352),
 .UNSPECIFIED.);
#4730=B_SPLINE_CURVE_WITH_KNOTS('',3,(#255116,#255117,#255118,#255119,#255120,
#255121,#255122,#255123,#255124,#255125,#255126,#255127,#255128,#255129,
#255130,#255131,#255132,#255133,#255134,#255135,#255136,#255137,#255138,
#255139,#255140,#255141,#255142,#255143,#255144,#255145,#255146,#255147,
#255148,#255149,#255150,#255151,#255152,#255153,#255154,#255155,#255156,
#255157,#255158,#255159,#255160,#255161,#255162,#255163,#255164,#255165,
#255166,#255167,#255168,#255169,#255170),.UNSPECIFIED.,.F.,.F.,(4,3,3,3,
3,3,3,3,3,3,3,3,3,3,3,3,3,3,4),(0.,0.000230734677007666,0.00046472642378425,
0.000542169829360818,0.000779356845322201,0.00101927528496902,0.00107974596236884,
0.00108433965872164,0.00162049734538688,0.00216206784279733,0.00216867931744327,
0.00246663545383429,0.00271084914680408,0.00294899895171815,0.00318950397066667,
0.0032480444965325,0.0032530189761649,0.00399574641173442,0.00433735863488654),
 .UNSPECIFIED.);
#4731=B_SPLINE_CURVE_WITH_KNOTS('',3,(#255172,#255173,#255174,#255175,#255176,
#255177),.UNSPECIFIED.,.F.,.F.,(4,2,4),(1.32112603944549E-17,0.00402143236307146,
0.00804286472614291),.UNSPECIFIED.);
#4732=B_SPLINE_CURVE_WITH_KNOTS('',3,(#255179,#255180,#255181,#255182,#255183,
#255184,#255185,#255186,#255187,#255188,#255189,#255190,#255191,#255192,
#255193,#255194,#255195,#255196,#255197),.UNSPECIFIED.,.F.,.F.,(4,3,3,3,
3,3,4),(0.,0.000336853555245122,0.000682601495986322,0.00101456361406358,
0.00101502014237854,0.00192685434091981,0.00203004028475708),
 .UNSPECIFIED.);
#4733=B_SPLINE_CURVE_WITH_KNOTS('',3,(#255201,#255202,#255203,#255204,#255205,
#255206,#255207,#255208,#255209,#255210,#255211,#255212,#255213,#255214,
#255215,#255216,#255217,#255218,#255219),.UNSPECIFIED.,.F.,.F.,(4,3,3,3,
3,3,4),(0.,0.00043522331332859,0.00087703604591456,0.00129309955603408,
0.00175607842501481,0.00224965536346964,0.00258619911206816),
 .UNSPECIFIED.);
#4734=B_SPLINE_CURVE_WITH_KNOTS('',3,(#255223,#255224,#255225,#255226,#255227,
#255228,#255229,#255230,#255231,#255232,#255233,#255234,#255235,#255236,
#255237,#255238,#255239,#255240,#255241),.UNSPECIFIED.,.F.,.F.,(4,3,3,3,
3,3,4),(2.9336835955809E-17,0.000358749764578618,0.000607797157461079,0.00121559431492213,
0.00163838744337467,0.00205466939269798,0.00243118862984423),
 .UNSPECIFIED.);
#4735=B_SPLINE_CURVE_WITH_KNOTS('',3,(#255245,#255246,#255247,#255248,#255249,
#255250,#255251,#255252,#255253,#255254,#255255,#255256,#255257,#255258,
#255259,#255260,#255261,#255262,#255263,#255264,#255265,#255266,#255267,
#255268,#255269,#255270,#255271,#255272,#255273,#255274,#255275,#255276,
#255277,#255278,#255279,#255280,#255281,#255282,#255283,#255284,#255285,
#255286,#255287,#255288,#255289,#255290,#255291,#255292,#255293,#255294,
#255295,#255296,#255297,#255298,#255299,#255300,#255301,#255302,#255303,
#255304,#255305,#255306,#255307,#255308,#255309,#255310,#255311,#255312,
#255313,#255314,#255315,#255316,#255317,#255318,#255319,#255320,#255321,
#255322,#255323,#255324,#255325,#255326,#255327,#255328,#255329,#255330,
#255331,#255332,#255333,#255334,#255335,#255336,#255337,#255338,#255339,
#255340,#255341,#255342,#255343,#255344,#255345,#255346,#255347,#255348,
#255349,#255350,#255351,#255352,#255353,#255354,#255355,#255356,#255357,
#255358,#255359,#255360,#255361,#255362,#255363,#255364,#255365,#255366,
#255367,#255368,#255369,#255370,#255371,#255372,#255373,#255374,#255375,
#255376,#255377,#255378,#255379,#255380,#255381,#255382,#255383,#255384,
#255385,#255386,#255387,#255388,#255389,#255390,#255391,#255392,#255393,
#255394,#255395),.UNSPECIFIED.,.F.,.F.,(4,3,3,3,3,3,3,3,3,3,3,3,3,3,3,3,
3,3,3,3,3,3,3,3,3,3,3,3,3,3,3,3,3,3,3,3,3,3,3,3,3,3,3,3,3,3,3,3,3,3,4),
(0.,0.000559302050313492,0.00110309495320858,0.0015563339466834,0.00157390560822964,
0.00206198485839313,0.00253930413120698,0.00300198744247043,0.0031126678933668,
0.00314396354885215,0.00352734314514557,0.0038908348667085,0.00392652132262616,
0.00431709197213036,0.00466900184005019,0.00470705232665079,0.00520177305513137,
0.00544716881339189,0.00548595573728789,0.00583660916973036,0.00618499116764685,
0.00622533578673358,0.00626369707897877,0.00659559951759538,0.00692612873917937,
0.00700350276007527,0.00704136725903153,0.00734640413254194,0.00765761914885359,
0.00778166973341697,0.00782014217712973,0.00820109006341192,0.00855983670675866,
0.00860056474459398,0.0092441388023692,0.00933800368010035,0.0093829311462322,
0.00979945331188832,0.010116170653442,0.0101671233306729,0.0105052541401129,
0.0108943376267837,0.0109527794115971,0.0112472644965928,0.0112834211134546,
0.01147796285679,0.0116725046001254,0.0117393914603998,0.0117697754717931,
0.0122619606410053,0.0124506715734671),.UNSPECIFIED.);
#4736=B_SPLINE_CURVE_WITH_KNOTS('',3,(#255484,#255485,#255486,#255487,#255488,
#255489,#255490),.UNSPECIFIED.,.F.,.F.,(4,3,4),(0.,0.000234871234495391,
0.000275822770943539),.UNSPECIFIED.);
#4737=B_SPLINE_CURVE_WITH_KNOTS('',3,(#255854,#255855,#255856,#255857,#255858,
#255859,#255860,#255861,#255862,#255863,#255864,#255865),.UNSPECIFIED.,
 .F.,.F.,(4,2,2,2,2,4),(-0.00203331274096973,7.45403438747166E-7,0.00965923558097944,
0.0216580924621458,0.0335717313974973,0.0453743409386347),.UNSPECIFIED.);
#4738=B_SPLINE_CURVE_WITH_KNOTS('',3,(#255916,#255917,#255918,#255919,#255920,
#255921,#255922,#255923,#255924,#255925,#255926,#255927),.UNSPECIFIED.,
 .F.,.F.,(4,2,2,2,2,4),(-0.0454080218320311,-0.0335863390979106,-0.0216715410064054,
-0.00967171592562954,-6.03971368647038E-7,0.00203501426150249),
 .UNSPECIFIED.);
#4739=B_SPLINE_CURVE_WITH_KNOTS('',3,(#256072,#256073,#256074,#256075,#256076,
#256077,#256078,#256079,#256080,#256081,#256082,#256083,#256084),
 .UNSPECIFIED.,.F.,.F.,(4,2,2,2,2,1,4),(-0.0370354433895398,-0.0274441119012919,
-0.017476167863612,-0.00851888282149281,0.,0.00100975240223295,0.0020195048044659),
 .UNSPECIFIED.);
#4740=CIRCLE('',#74115,0.9309749688583);
#4741=CIRCLE('',#74116,15.9309749688583);
#4742=CIRCLE('',#74117,15.9309749688583);
#4743=CIRCLE('',#74118,0.9309749688583);
#4744=CIRCLE('',#74119,85.9309749688583);
#4745=CIRCLE('',#74120,85.9309749688583);
#4746=CIRCLE('',#74121,5.47722557505165);
#4747=CIRCLE('',#74122,5.47722557505165);
#4748=CIRCLE('',#74123,5.47722557503352);
#4749=CIRCLE('',#74124,5.4772255750517);
#4750=CIRCLE('',#74125,5.4772255750517);
#4751=CIRCLE('',#74126,5.47722557503352);
#4752=CIRCLE('',#74127,5.47722557505165);
#4753=CIRCLE('',#74128,5.47722557505165);
#4754=CIRCLE('',#74130,4.4704);
#4755=CIRCLE('',#74132,4.47039999999999);
#4756=CIRCLE('',#74133,88.7830183265536);
#4757=CIRCLE('',#74134,84.3282966485646);
#4758=CIRCLE('',#74136,4.47039999999999);
#4759=CIRCLE('',#74138,4.47039999999999);
#4760=CIRCLE('',#74139,88.7830183265536);
#4761=CIRCLE('',#74140,84.3282966485646);
#4762=CIRCLE('',#74144,4.47039999999999);
#4763=CIRCLE('',#74146,4.47039999999999);
#4764=CIRCLE('',#74147,18.7830183265536);
#4765=CIRCLE('',#74148,14.3282966485647);
#4766=CIRCLE('',#74150,4.47039999999999);
#4767=CIRCLE('',#74152,4.47039999999999);
#4768=CIRCLE('',#74153,18.7830183265536);
#4769=CIRCLE('',#74154,14.3282966485647);
#4770=CIRCLE('',#74160,9.7161578043141);
#4771=CIRCLE('',#74163,94.7161578043141);
#4772=CIRCLE('',#74166,94.7161578043141);
#4773=CIRCLE('',#74169,9.7161578043141);
#4774=CIRCLE('',#74175,24.7161578043141);
#4775=CIRCLE('',#74178,24.7161578043141);
#4776=CIRCLE('',#74180,6.);
#4777=CIRCLE('',#74181,6.);
#4778=CIRCLE('',#74182,1.);
#4779=CIRCLE('',#74183,0.999999999999994);
#4780=CIRCLE('',#74185,0.999999999999994);
#4781=CIRCLE('',#74186,0.999999999999994);
#4782=CIRCLE('',#74187,0.999999999999994);
#4783=CIRCLE('',#74189,0.999999999999994);
#4784=CIRCLE('',#74190,0.999999999999994);
#4785=CIRCLE('',#74191,0.999999999999994);
#4786=CIRCLE('',#74192,1.);
#4787=CIRCLE('',#74193,0.999999999999994);
#4788=CIRCLE('',#74194,6.);
#4789=CIRCLE('',#74195,6.);
#4790=CIRCLE('',#74197,0.999999999999997);
#4791=CIRCLE('',#74199,1.);
#4792=CIRCLE('',#74201,0.999999999999997);
#4793=CIRCLE('',#74203,1.);
#4794=CIRCLE('',#74206,1.);
#4795=CIRCLE('',#74207,1.);
#4796=CIRCLE('',#74211,1.);
#4797=CIRCLE('',#74212,1.);
#4798=CIRCLE('',#74214,6.99387301360336);
#4799=CIRCLE('',#74215,5.99266469257065);
#4800=CIRCLE('',#74216,0.999999999999998);
#4801=CIRCLE('',#74217,5.99266469257013);
#4802=CIRCLE('',#74218,6.99387301358492);
#4803=CIRCLE('',#74219,0.999999999999998);
#4804=CIRCLE('',#74220,5.50000000000001);
#4805=CIRCLE('',#74221,0.842650088466693);
#4806=CIRCLE('',#74222,5.5);
#4807=CIRCLE('',#74223,5.5);
#4808=CIRCLE('',#74224,0.842650088466693);
#4809=CIRCLE('',#74225,5.50000000000001);
#4810=CIRCLE('',#74227,1.);
#4811=CIRCLE('',#74229,1.);
#4812=CIRCLE('',#74231,1.);
#4813=CIRCLE('',#74233,1.);
#4814=CIRCLE('',#74234,5.5);
#4815=CIRCLE('',#74235,0.842650088469496);
#4816=CIRCLE('',#74236,5.50000000000001);
#4817=CIRCLE('',#74237,5.50000000000001);
#4818=CIRCLE('',#74238,0.842650088469496);
#4819=CIRCLE('',#74239,5.5);
#4820=CIRCLE('',#74241,1.);
#4821=CIRCLE('',#74242,1.);
#4822=CIRCLE('',#74243,1.);
#4823=CIRCLE('',#74245,1.);
#4824=CIRCLE('',#74247,1.);
#4825=CIRCLE('',#74248,1.);
#4826=CIRCLE('',#74250,1.);
#4827=CIRCLE('',#74251,1.);
#4828=CIRCLE('',#74253,1.);
#4829=CIRCLE('',#74254,1.);
#4830=CIRCLE('',#74256,1.);
#4831=CIRCLE('',#74257,1.);
#4832=CIRCLE('',#74259,0.999999999999997);
#4833=CIRCLE('',#74260,0.999999999999997);
#4834=CIRCLE('',#74262,0.999999999999997);
#4835=CIRCLE('',#74263,0.999999999999997);
#4836=CIRCLE('',#74267,0.999999999999997);
#4837=CIRCLE('',#74269,0.999999999999997);
#4838=CIRCLE('',#74271,1.);
#4839=CIRCLE('',#74272,0.999999999999999);
#4840=CIRCLE('',#74273,1.);
#4841=CIRCLE('',#74275,1.);
#4842=CIRCLE('',#74276,0.842650088469496);
#4843=CIRCLE('',#74278,1.);
#4844=CIRCLE('',#74279,0.842650088469496);
#4845=CIRCLE('',#74280,1.);
#4846=CIRCLE('',#74281,0.999999999999999);
#4847=CIRCLE('',#74283,1.);
#4848=CIRCLE('',#74286,5.49493248917845);
#4849=CIRCLE('',#74290,5.49493248917845);
#4850=CIRCLE('',#74295,1.);
#4851=CIRCLE('',#74297,1.);
#4852=CIRCLE('',#74298,0.842650088469482);
#4853=CIRCLE('',#74301,1.);
#4854=CIRCLE('',#74303,1.);
#4855=CIRCLE('',#74304,0.842650088469482);
#4856=CIRCLE('',#74308,1.);
#4857=CIRCLE('',#74312,1.);
#4858=CIRCLE('',#74317,5.5);
#4859=CIRCLE('',#74318,5.50000000000001);
#4860=CIRCLE('',#74320,5.50000000000001);
#4861=CIRCLE('',#74322,5.50000000000001);
#4862=CIRCLE('',#74323,5.50000000000001);
#4863=CIRCLE('',#74324,5.5);
#4864=CIRCLE('',#74326,1.);
#4865=CIRCLE('',#74327,0.999999999999995);
#4866=CIRCLE('',#74329,1.);
#4867=CIRCLE('',#74330,1.);
#4868=CIRCLE('',#74332,1.);
#4869=CIRCLE('',#74334,1.);
#4870=CIRCLE('',#74335,1.);
#4871=CIRCLE('',#74337,1.);
#4872=CIRCLE('',#74338,4.49781158462681);
#4873=CIRCLE('',#74340,1.);
#4874=CIRCLE('',#74341,1.);
#4875=CIRCLE('',#74342,1.);
#4876=CIRCLE('',#74343,1.);
#4877=CIRCLE('',#74345,1.);
#4878=CIRCLE('',#74346,4.49781158462673);
#4879=CIRCLE('',#74348,1.);
#4880=CIRCLE('',#74349,1.);
#4881=CIRCLE('',#74351,1.);
#4882=CIRCLE('',#74353,1.);
#4883=CIRCLE('',#74354,1.);
#4884=CIRCLE('',#74356,0.999999999999995);
#4885=CIRCLE('',#74357,1.);
#4886=CIRCLE('',#74364,5.49999999999999);
#4887=CIRCLE('',#74365,5.49999999999999);
#4888=CIRCLE('',#74368,0.996166153146382);
#4889=CIRCLE('',#74371,0.999999999999999);
#4890=CIRCLE('',#74372,1.);
#4891=CIRCLE('',#74373,1.00000000000001);
#4892=CIRCLE('',#74374,1.);
#4893=CIRCLE('',#74376,0.999999999999998);
#4894=CIRCLE('',#74377,3.00000000000011);
#4895=CIRCLE('',#74379,3.00000000002295);
#4896=CIRCLE('',#74383,0.996166153146382);
#4897=CIRCLE('',#74386,1.);
#4898=CIRCLE('',#74387,0.999999999999998);
#4899=CIRCLE('',#74388,1.00000000000001);
#4900=CIRCLE('',#74389,0.999999999999999);
#4901=CIRCLE('',#74390,1.);
#4902=CIRCLE('',#74392,6.99384546731538);
#4903=CIRCLE('',#74400,6.99384546730921);
#4904=CIRCLE('',#74402,1.);
#4905=CIRCLE('',#74403,1.);
#4906=CIRCLE('',#74404,0.999999999999997);
#4907=CIRCLE('',#74405,1.);
#4908=CIRCLE('',#74407,0.999999999999997);
#4909=CIRCLE('',#74409,1.);
#4910=CIRCLE('',#74410,1.);
#4911=CIRCLE('',#74412,1.);
#4912=CIRCLE('',#74413,1.);
#4913=CIRCLE('',#74414,5.98850841391413);
#4914=CIRCLE('',#74415,5.98850841391413);
#4915=CIRCLE('',#74416,1.);
#4916=CIRCLE('',#74418,6.00000000000001);
#4917=CIRCLE('',#74419,6.00000000000001);
#4918=CIRCLE('',#74421,6.00000000000001);
#4919=CIRCLE('',#74422,6.);
#4920=CIRCLE('',#74423,6.9197837593895);
#4921=CIRCLE('',#74424,1.);
#4922=CIRCLE('',#74425,1.);
#4923=CIRCLE('',#74427,1.99945768092117);
#4924=CIRCLE('',#74429,6.);
#4925=CIRCLE('',#74431,6.00000000000001);
#4926=CIRCLE('',#74432,91.9197837593895);
#4927=CIRCLE('',#74434,6.00000000000001);
#4928=CIRCLE('',#74435,1.49999999999597);
#4929=CIRCLE('',#74438,1.50000000000007);
#4930=CIRCLE('',#74440,6.);
#4931=CIRCLE('',#74441,91.9197837593895);
#4932=CIRCLE('',#74442,1.99945768092457);
#4933=CIRCLE('',#74444,1.);
#4934=CIRCLE('',#74445,1.);
#4935=CIRCLE('',#74447,6.);
#4936=CIRCLE('',#74448,6.00000000000001);
#4937=CIRCLE('',#74449,6.9197837593895);
#4938=CIRCLE('',#74451,6.00000000000001);
#4939=CIRCLE('',#74453,6.00000000000001);
#4940=CIRCLE('',#74455,6.00000000000001);
#4941=CIRCLE('',#74456,21.9197837593895);
#4942=CIRCLE('',#74458,1.);
#4943=CIRCLE('',#74459,1.);
#4944=CIRCLE('',#74461,1.);
#4945=CIRCLE('',#74462,1.);
#4946=CIRCLE('',#74465,1.);
#4947=CIRCLE('',#74466,1.);
#4948=CIRCLE('',#74468,1.);
#4949=CIRCLE('',#74469,1.);
#4950=CIRCLE('',#74472,6.00000000000001);
#4951=CIRCLE('',#74474,21.9197837593895);
#4952=CIRCLE('',#74476,26.2401578043141);
#4953=CIRCLE('',#74479,26.2401578043141);
#4954=CIRCLE('',#74485,11.2401578043141);
#4955=CIRCLE('',#74488,96.2401578043141);
#4956=CIRCLE('',#74491,96.2401578043141);
#4957=CIRCLE('',#74494,11.2401578043141);
#4958=CIRCLE('',#74502,28.575);
#4959=CIRCLE('',#74503,28.575);
#4960=CIRCLE('',#74504,28.575);
#4961=CIRCLE('',#74506,28.575);
#4962=CIRCLE('',#74507,28.575);
#4963=CIRCLE('',#74509,1.5);
#4964=CIRCLE('',#74512,8.5);
#4965=CIRCLE('',#74513,8.50000000000001);
#4966=CIRCLE('',#74515,8.5);
#4967=CIRCLE('',#74516,76.3852113010503);
#4968=CIRCLE('',#74517,84.555935716526);
#4969=CIRCLE('',#74519,8.5);
#4970=CIRCLE('',#74521,8.5);
#4971=CIRCLE('',#74522,76.3852113010503);
#4972=CIRCLE('',#74523,84.555935716526);
#4973=CIRCLE('',#74525,8.5);
#4974=CIRCLE('',#74527,8.5);
#4975=CIRCLE('',#74528,8.5);
#4976=CIRCLE('',#74530,8.5);
#4977=CIRCLE('',#74532,8.5);
#4978=CIRCLE('',#74533,8.5);
#4979=CIRCLE('',#74534,8.50000000000001);
#4980=CIRCLE('',#74535,6.3852113010504);
#4981=CIRCLE('',#74536,14.5559357165261);
#4982=CIRCLE('',#74538,8.5);
#4983=CIRCLE('',#74539,8.50000000000001);
#4984=CIRCLE('',#74540,6.3852113010504);
#4985=CIRCLE('',#74541,14.5559357165261);
#4986=CIRCLE('',#74543,8.5);
#4987=CIRCLE('',#74545,8.5);
#4988=CIRCLE('',#74547,8.5);
#4989=CIRCLE('',#74548,8.5);
#4990=CIRCLE('',#74550,8.5);
#4991=CIRCLE('',#74552,8.5);
#4992=CIRCLE('',#74557,23.4);
#4993=CIRCLE('',#74560,23.4);
#4994=CIRCLE('',#74572,8.39999999999998);
#4995=CIRCLE('',#74574,8.39999999999998);
#4996=CIRCLE('',#74577,93.3999999999999);
#4997=CIRCLE('',#74580,93.4);
#4998=CIRCLE('',#74582,8.39999999999997);
#4999=CIRCLE('',#74585,8.4);
#5000=CIRCLE('',#74587,1.00000035159547);
#5001=CIRCLE('',#74590,1.);
#5002=CIRCLE('',#74591,1.);
#5003=CIRCLE('',#74593,1.);
#5004=CIRCLE('',#74594,1.);
#5005=CIRCLE('',#74595,1.);
#5006=CIRCLE('',#74596,1.);
#5007=CIRCLE('',#74598,1.);
#5008=CIRCLE('',#74599,1.);
#5009=CIRCLE('',#74600,1.);
#5010=CIRCLE('',#74601,1.);
#5011=CIRCLE('',#74603,1.);
#5012=CIRCLE('',#74605,1.);
#5013=CIRCLE('',#74609,0.999999999999999);
#5014=CIRCLE('',#74610,1.);
#5015=CIRCLE('',#74611,0.999999999999999);
#5016=CIRCLE('',#74613,0.999999999999999);
#5017=CIRCLE('',#74614,1.);
#5018=CIRCLE('',#74615,0.999999999999999);
#5019=CIRCLE('',#74617,2.);
#5020=CIRCLE('',#74621,2.00000000000001);
#5021=CIRCLE('',#74624,2.00000000000001);
#5022=CIRCLE('',#74626,2.);
#5023=CIRCLE('',#74628,2.);
#5024=CIRCLE('',#74629,2.);
#5025=CIRCLE('',#74631,2.);
#5026=CIRCLE('',#74632,2.00000000000001);
#5027=CIRCLE('',#74633,2.);
#5028=CIRCLE('',#74635,2.00000000000001);
#5029=CIRCLE('',#74636,2.);
#5030=CIRCLE('',#74637,2.);
#5031=CIRCLE('',#74639,2.);
#5032=CIRCLE('',#74640,2.);
#5033=CIRCLE('',#74641,2.);
#5034=CIRCLE('',#74643,2.);
#5035=CIRCLE('',#74644,2.);
#5036=CIRCLE('',#74645,2.);
#5037=CIRCLE('',#74646,2.);
#5038=CIRCLE('',#74647,2.);
#5039=CIRCLE('',#74648,2.);
#5040=CIRCLE('',#74649,2.);
#5041=CIRCLE('',#74650,0.999999999999999);
#5042=CIRCLE('',#74651,0.999999999999996);
#5043=CIRCLE('',#74652,0.999999999999999);
#5044=CIRCLE('',#74653,0.999999999999996);
#5045=CIRCLE('',#74654,4.45435716172347);
#5046=CIRCLE('',#74655,1.);
#5047=CIRCLE('',#74656,3.37279382654797);
#5048=CIRCLE('',#74657,3.37279382654797);
#5049=CIRCLE('',#74658,1.);
#5050=CIRCLE('',#74659,4.45435716172347);
#5051=CIRCLE('',#74661,1.);
#5052=CIRCLE('',#74662,1.);
#5053=CIRCLE('',#74663,1.);
#5054=CIRCLE('',#74664,0.999999999999999);
#5055=CIRCLE('',#74666,1.);
#5056=CIRCLE('',#74670,5.);
#5057=CIRCLE('',#74671,2.);
#5058=CIRCLE('',#74674,2.);
#5059=CIRCLE('',#74675,2.);
#5060=CIRCLE('',#74676,2.);
#5061=CIRCLE('',#74677,2.);
#5062=CIRCLE('',#74679,2.);
#5063=CIRCLE('',#74683,2.);
#5064=CIRCLE('',#74684,2.);
#5065=CIRCLE('',#74685,2.);
#5066=CIRCLE('',#74687,2.);
#5067=CIRCLE('',#74689,2.);
#5068=CIRCLE('',#74692,2.);
#5069=CIRCLE('',#74694,0.999999999999999);
#5070=CIRCLE('',#74696,1.);
#5071=CIRCLE('',#74698,1.);
#5072=CIRCLE('',#74699,1.);
#5073=CIRCLE('',#74700,1.5);
#5074=CIRCLE('',#74701,1.5);
#5075=CIRCLE('',#74702,1.5);
#5076=CIRCLE('',#74703,1.5);
#5077=CIRCLE('',#74705,1.);
#5078=CIRCLE('',#74707,5.);
#5079=CIRCLE('',#74711,0.999999999999999);
#5080=CIRCLE('',#74712,0.999999999999999);
#5081=CIRCLE('',#74716,1.);
#5082=CIRCLE('',#74718,1.5);
#5083=CIRCLE('',#74720,1.5);
#5084=CIRCLE('',#74722,1.);
#5085=CIRCLE('',#74727,1.5);
#5086=CIRCLE('',#74728,616.239562870593);
#5087=CIRCLE('',#74729,0.999999999999993);
#5088=CIRCLE('',#74731,1.);
#5089=CIRCLE('',#74732,1.);
#5090=CIRCLE('',#74735,218.803858907074);
#5091=CIRCLE('',#74746,2.);
#5092=CIRCLE('',#74747,2.);
#5093=CIRCLE('',#74756,2.);
#5094=CIRCLE('',#74757,2.);
#5095=CIRCLE('',#74768,1.);
#5096=CIRCLE('',#74769,1.);
#5097=CIRCLE('',#74771,0.999999999999993);
#5098=CIRCLE('',#74772,616.23956286004);
#5099=CIRCLE('',#74773,1.5);
#5100=CIRCLE('',#74775,218.803858909036);
#5101=CIRCLE('',#74780,0.999999999999998);
#5102=CIRCLE('',#74781,0.999999999999999);
#5103=CIRCLE('',#74787,0.999999999999999);
#5104=CIRCLE('',#74788,0.999999999999998);
#5105=CIRCLE('',#74792,1.);
#5106=CIRCLE('',#74793,437.215856460895);
#5107=CIRCLE('',#74795,437.215856461992);
#5108=CIRCLE('',#74797,1.);
#5109=CIRCLE('',#74798,0.999999999999994);
#5110=CIRCLE('',#74799,436.057778693496);
#5111=CIRCLE('',#74800,1.);
#5112=CIRCLE('',#74801,435.04465913374);
#5113=CIRCLE('',#74802,0.999999999999994);
#5114=CIRCLE('',#74803,435.04465913374);
#5115=CIRCLE('',#74804,1.);
#5116=CIRCLE('',#74805,436.057778693551);
#5117=CIRCLE('',#74806,1.);
#5118=CIRCLE('',#74807,1.);
#5119=CIRCLE('',#74809,1.);
#5120=CIRCLE('',#74810,1.);
#5121=CIRCLE('',#74811,0.999999999999996);
#5122=CIRCLE('',#74812,0.999999999999999);
#5123=CIRCLE('',#74813,1.50000000000001);
#5124=CIRCLE('',#74814,1.5);
#5125=CIRCLE('',#74815,1.5);
#5126=CIRCLE('',#74816,1.5);
#5127=CIRCLE('',#74817,210.978989808102);
#5128=CIRCLE('',#74819,2.);
#5129=CIRCLE('',#74820,2.);
#5130=CIRCLE('',#74824,1.);
#5131=CIRCLE('',#74826,0.999999999999999);
#5132=CIRCLE('',#74829,0.999999999999996);
#5133=CIRCLE('',#74830,1.5);
#5134=CIRCLE('',#74831,1.5);
#5135=CIRCLE('',#74832,1.50000000000001);
#5136=CIRCLE('',#74833,1.5);
#5137=CIRCLE('',#74834,1.5);
#5138=CIRCLE('',#74835,1.49999999999999);
#5139=CIRCLE('',#74836,1.5);
#5140=CIRCLE('',#74837,1.49999999999999);
#5141=CIRCLE('',#74838,1.5);
#5142=CIRCLE('',#74839,1.5);
#5143=CIRCLE('',#74840,1.5);
#5144=CIRCLE('',#74841,1.50000000000001);
#5145=CIRCLE('',#74842,1.5);
#5146=CIRCLE('',#74843,1.5);
#5147=CIRCLE('',#74845,0.999999999999996);
#5148=CIRCLE('',#74846,0.999999999999999);
#5149=CIRCLE('',#74847,1.);
#5150=CIRCLE('',#74850,2.9989504764644);
#5151=CIRCLE('',#74851,2.);
#5152=CIRCLE('',#74852,0.997457321407406);
#5153=CIRCLE('',#74854,2.);
#5154=CIRCLE('',#74855,2.);
#5155=CIRCLE('',#74858,2.);
#5156=CIRCLE('',#74860,2.);
#5157=CIRCLE('',#74863,2.);
#5158=CIRCLE('',#74865,2.);
#5159=CIRCLE('',#74867,2.);
#5160=CIRCLE('',#74869,2.);
#5161=CIRCLE('',#74870,2.);
#5162=CIRCLE('',#74873,2.);
#5163=CIRCLE('',#74874,2.);
#5164=CIRCLE('',#74876,0.999999999999996);
#5165=CIRCLE('',#74877,435.95559340699);
#5166=CIRCLE('',#74878,1.);
#5167=CIRCLE('',#74879,434.953875831262);
#5168=CIRCLE('',#74880,1.);
#5169=CIRCLE('',#74882,440.260146117104);
#5170=CIRCLE('',#74883,455.047035678546);
#5171=CIRCLE('',#74885,1.5);
#5172=CIRCLE('',#74887,1.);
#5173=CIRCLE('',#74888,1.);
#5174=CIRCLE('',#74889,2.);
#5175=CIRCLE('',#74890,2.);
#5176=CIRCLE('',#74892,2.);
#5177=CIRCLE('',#74893,2.);
#5178=CIRCLE('',#74896,2.);
#5179=CIRCLE('',#74897,0.999999999999996);
#5180=CIRCLE('',#74898,434.953875831275);
#5181=CIRCLE('',#74899,435.95559340699);
#5182=CIRCLE('',#74901,2.);
#5183=CIRCLE('',#74903,2.);
#5184=CIRCLE('',#74906,2.);
#5185=CIRCLE('',#74908,2.);
#5186=CIRCLE('',#74910,2.);
#5187=CIRCLE('',#74911,2.);
#5188=CIRCLE('',#74914,2.);
#5189=CIRCLE('',#74915,0.997457321407406);
#5190=CIRCLE('',#74916,3.00076507283393);
#5191=CIRCLE('',#74920,1.);
#5192=CIRCLE('',#74921,0.999999999999999);
#5193=CIRCLE('',#74924,0.999999999999996);
#5194=CIRCLE('',#74925,440.260146117155);
#5195=CIRCLE('',#74926,455.047034072865);
#5196=CIRCLE('',#74927,0.999999999999998);
#5197=CIRCLE('',#74929,1.5);
#5198=CIRCLE('',#74930,1.5);
#5199=CIRCLE('',#74931,0.999999999999999);
#5200=CIRCLE('',#74932,530.766472464731);
#5201=CIRCLE('',#74933,534.467124428587);
#5202=CIRCLE('',#74934,1.);
#5203=CIRCLE('',#74935,1.5);
#5204=CIRCLE('',#74936,1.5);
#5205=CIRCLE('',#74937,1.50000000000001);
#5206=CIRCLE('',#74938,1.5);
#5207=CIRCLE('',#74941,1.);
#5208=CIRCLE('',#74942,0.999999999999999);
#5209=CIRCLE('',#74945,2.);
#5210=CIRCLE('',#74946,2.);
#5211=CIRCLE('',#74949,1.5);
#5212=CIRCLE('',#74950,210.978989808102);
#5213=CIRCLE('',#74951,1.5);
#5214=CIRCLE('',#74952,1.5);
#5215=CIRCLE('',#74953,1.50000000000001);
#5216=CIRCLE('',#74954,0.999999999999996);
#5217=CIRCLE('',#74955,0.999999999999999);
#5218=CIRCLE('',#74956,1.);
#5219=CIRCLE('',#74957,1.);
#5220=CIRCLE('',#74959,1.);
#5221=CIRCLE('',#74960,1.);
#5222=CIRCLE('',#74961,0.999999999999996);
#5223=CIRCLE('',#74963,0.999999999999998);
#5224=CIRCLE('',#74964,530.766472448147);
#5225=CIRCLE('',#74965,1.);
#5226=CIRCLE('',#74966,534.467124433926);
#5227=CIRCLE('',#74967,0.999999999999999);
#5228=CIRCLE('',#74968,1.5);
#5229=CIRCLE('',#74970,1.5);
#5230=CIRCLE('',#74971,1.50000000000001);
#5231=CIRCLE('',#74972,1.5);
#5232=CIRCLE('',#74973,1.5);
#5233=CIRCLE('',#74974,1.5);
#5234=CIRCLE('',#74981,0.999999999999998);
#5235=CIRCLE('',#74984,0.999999999999998);
#5236=CIRCLE('',#74988,8973.95303139128);
#5237=CIRCLE('',#74989,95.5298158145261);
#5238=CIRCLE('',#74991,1.);
#5239=CIRCLE('',#74992,1.5);
#5240=CIRCLE('',#74994,0.999999999999999);
#5241=CIRCLE('',#74995,9260.97636542086);
#5242=CIRCLE('',#74996,0.999999999999995);
#5243=CIRCLE('',#74998,1.5);
#5244=CIRCLE('',#74999,1.5);
#5245=CIRCLE('',#75001,1.5);
#5246=CIRCLE('',#75002,1.5);
#5247=CIRCLE('',#75003,1.);
#5248=CIRCLE('',#75010,0.999999999999999);
#5249=CIRCLE('',#75012,0.999999999999999);
#5250=CIRCLE('',#75020,1.);
#5251=CIRCLE('',#75021,6.5);
#5252=CIRCLE('',#75022,0.999999999999999);
#5253=CIRCLE('',#75023,1923.66930589035);
#5254=CIRCLE('',#75026,1.50000000000001);
#5255=CIRCLE('',#75027,1.5);
#5256=CIRCLE('',#75028,9260.97636542086);
#5257=CIRCLE('',#75029,0.999999999999999);
#5258=CIRCLE('',#75030,0.999999999999995);
#5259=CIRCLE('',#75032,1.5);
#5260=CIRCLE('',#75033,1.);
#5261=CIRCLE('',#75036,95.5298158145501);
#5262=CIRCLE('',#75037,8973.95303141039);
#5263=CIRCLE('',#75039,6.5);
#5264=CIRCLE('',#75040,0.999999999999999);
#5265=CIRCLE('',#75041,1923.66930633663);
#5266=CIRCLE('',#75044,1.5);
#5267=CIRCLE('',#75045,1.50000000000001);
#5268=CIRCLE('',#75047,0.999999999999998);
#5269=CIRCLE('',#75048,0.999999999999998);
#5270=CIRCLE('',#75051,94.5298917785509);
#5271=CIRCLE('',#75052,1.);
#5272=CIRCLE('',#75053,0.999999999999995);
#5273=CIRCLE('',#75054,0.999999999999997);
#5274=CIRCLE('',#75055,195.772223081779);
#5275=CIRCLE('',#75056,1.);
#5276=CIRCLE('',#75057,1.5);
#5277=CIRCLE('',#75058,1.5);
#5278=CIRCLE('',#75059,1.5);
#5279=CIRCLE('',#75060,1.5);
#5280=CIRCLE('',#75061,1.5);
#5281=CIRCLE('',#75062,1.5);
#5282=CIRCLE('',#75063,1640.63874803452);
#5283=CIRCLE('',#75065,1.);
#5284=CIRCLE('',#75066,1.00000000000001);
#5285=CIRCLE('',#75068,1.00000000000001);
#5286=CIRCLE('',#75069,0.999999999999998);
#5287=CIRCLE('',#75072,1.50000000056089);
#5288=CIRCLE('',#75075,0.999999999999998);
#5289=CIRCLE('',#75076,1.00000000000001);
#5290=CIRCLE('',#75078,1.00000000000001);
#5291=CIRCLE('',#75079,1.);
#5292=CIRCLE('',#75081,1640.63874803452);
#5293=CIRCLE('',#75082,1.49999999999999);
#5294=CIRCLE('',#75083,0.999999999999998);
#5295=CIRCLE('',#75084,0.999999999999999);
#5296=CIRCLE('',#75085,1.5);
#5297=CIRCLE('',#75086,1685.58774800302);
#5298=CIRCLE('',#75088,1.5);
#5299=CIRCLE('',#75089,1.5);
#5300=CIRCLE('',#75090,1.5);
#5301=CIRCLE('',#75091,1.50000000000001);
#5302=CIRCLE('',#75092,1.5);
#5303=CIRCLE('',#75093,94.5298917785356);
#5304=CIRCLE('',#75094,1.);
#5305=CIRCLE('',#75095,195.772223081414);
#5306=CIRCLE('',#75096,0.999999999999997);
#5307=CIRCLE('',#75097,1.);
#5308=CIRCLE('',#75098,0.999999999999995);
#5309=CIRCLE('',#75099,1.49999999999999);
#5310=CIRCLE('',#75100,1.5);
#5311=CIRCLE('',#75101,0.999999999999998);
#5312=CIRCLE('',#75102,0.999999999999999);
#5313=CIRCLE('',#75103,1685.58774800302);
#5314=CIRCLE('',#75104,1.5);
#5315=CIRCLE('',#75105,1.5);
#5316=CIRCLE('',#75106,1.5);
#5317=CIRCLE('',#75108,1.50000000000001);
#5318=CIRCLE('',#75109,1.5);
#5319=CIRCLE('',#75112,9.89999999999999);
#5320=CIRCLE('',#75115,9.89999999999996);
#5321=CIRCLE('',#75117,24.9);
#5322=CIRCLE('',#75120,9.89999999999999);
#5323=CIRCLE('',#75123,9.89999999999996);
#5324=CIRCLE('',#75125,24.9);
#5325=CIRCLE('',#75128,94.9);
#5326=CIRCLE('',#75132,94.9);
#5327=CIRCLE('',#75140,1.00006324269968);
#5328=CIRCLE('',#75142,17.526);
#5329=CIRCLE('',#75143,14.2);
#5330=CIRCLE('',#75146,9.37710402798538);
#5331=CIRCLE('',#75147,12.9437660118122);
#5332=CIRCLE('',#75149,29.507);
#5333=CIRCLE('',#75151,32.507);
#5334=CIRCLE('',#75152,3.);
#5335=CIRCLE('',#75154,25.0075041018693);
#5336=CIRCLE('',#75156,25.0075041018693);
#5337=CIRCLE('',#75158,9728.69318442706);
#5338=CIRCLE('',#75165,18.826);
#5339=CIRCLE('',#75166,18.826);
#5340=CIRCLE('',#75170,11.3029999999997);
#5341=CIRCLE('',#75173,18.826);
#5342=CIRCLE('',#75174,17.526);
#5343=CIRCLE('',#75182,0.750000000000001);
#5344=CIRCLE('',#75184,0.749999999999997);
#5345=CIRCLE('',#75185,1.75);
#5346=CIRCLE('',#75186,1.);
#5347=CIRCLE('',#75188,0.750000000000002);
#5348=CIRCLE('',#75189,0.749999999999998);
#5349=CIRCLE('',#75190,0.25);
#5350=CIRCLE('',#75191,1.);
#5351=CIRCLE('',#75193,0.75);
#5352=CIRCLE('',#75194,0.749999999999997);
#5353=CIRCLE('',#75195,0.25);
#5354=CIRCLE('',#75196,1.);
#5355=CIRCLE('',#75198,0.750000000000002);
#5356=CIRCLE('',#75200,0.750000000000002);
#5357=CIRCLE('',#75201,1.75);
#5358=CIRCLE('',#75202,1.);
#5359=CIRCLE('',#75206,1.);
#5360=CIRCLE('',#75209,1.);
#5361=CIRCLE('',#75212,1.);
#5362=CIRCLE('',#75215,1.);
#5363=CIRCLE('',#75223,0.750000000000007);
#5364=CIRCLE('',#75225,0.750000000000002);
#5365=CIRCLE('',#75226,1.75);
#5366=CIRCLE('',#75227,1.);
#5367=CIRCLE('',#75229,0.750000000000002);
#5368=CIRCLE('',#75231,0.749999999999998);
#5369=CIRCLE('',#75232,1.75);
#5370=CIRCLE('',#75233,1.);
#5371=CIRCLE('',#75235,0.75);
#5372=CIRCLE('',#75237,0.750000000000006);
#5373=CIRCLE('',#75238,1.75);
#5374=CIRCLE('',#75239,1.);
#5375=CIRCLE('',#75241,0.750000000000002);
#5376=CIRCLE('',#75243,0.750000000000002);
#5377=CIRCLE('',#75244,1.75);
#5378=CIRCLE('',#75245,1.);
#5379=CIRCLE('',#75250,0.750000000000003);
#5380=CIRCLE('',#75252,0.750000000000002);
#5381=CIRCLE('',#75253,1.75);
#5382=CIRCLE('',#75255,0.750000000000002);
#5383=CIRCLE('',#75256,0.749999999999998);
#5384=CIRCLE('',#75257,0.25);
#5385=CIRCLE('',#75259,0.75);
#5386=CIRCLE('',#75260,0.749999999999997);
#5387=CIRCLE('',#75261,0.25);
#5388=CIRCLE('',#75263,0.750000000000002);
#5389=CIRCLE('',#75265,0.750000000000002);
#5390=CIRCLE('',#75266,1.75);
#5391=CIRCLE('',#75269,1.75);
#5392=CIRCLE('',#75270,1.75);
#5393=CIRCLE('',#75271,1.75);
#5394=CIRCLE('',#75272,1.75);
#5395=CIRCLE('',#75275,0.750000000000002);
#5396=CIRCLE('',#75277,0.75);
#5397=CIRCLE('',#75278,1.);
#5398=CIRCLE('',#75280,0.75);
#5399=CIRCLE('',#75282,0.75);
#5400=CIRCLE('',#75283,1.);
#5401=CIRCLE('',#75285,0.75);
#5402=CIRCLE('',#75287,0.75);
#5403=CIRCLE('',#75288,1.);
#5404=CIRCLE('',#75290,0.75);
#5405=CIRCLE('',#75292,0.75);
#5406=CIRCLE('',#75293,1.);
#5407=CIRCLE('',#75316,18.826);
#5408=CIRCLE('',#75317,17.5261814341697);
#5409=CIRCLE('',#75319,19.425);
#5410=CIRCLE('',#75323,19.425);
#5411=CIRCLE('',#75325,19.425);
#5412=CIRCLE('',#75326,18.826);
#5413=CIRCLE('',#75328,17.5261814341697);
#5414=CIRCLE('',#75329,17.5261814341697);
#5415=CIRCLE('',#75334,49.9868187147127);
#5416=CIRCLE('',#75335,49.9868187147127);
#5417=CIRCLE('',#75336,0.75);
#5418=CIRCLE('',#75337,49.237075720981);
#5419=CIRCLE('',#75338,0.750000000000001);
#5420=CIRCLE('',#75340,0.750003741975411);
#5421=CIRCLE('',#75341,0.750000000000001);
#5422=CIRCLE('',#75343,0.750003739450195);
#5423=CIRCLE('',#75345,17.8993132750324);
#5424=CIRCLE('',#75347,18.3992704388194);
#5425=CIRCLE('',#75350,50.5962340495975);
#5426=CIRCLE('',#75352,17.8993132750324);
#5427=CIRCLE('',#75354,17.8061866817374);
#5428=CIRCLE('',#75356,17.8993132750324);
#5429=CIRCLE('',#75358,17.8061866817374);
#5430=CIRCLE('',#75360,17.8993132750324);
#5431=CIRCLE('',#75362,17.8061866817374);
#5432=CIRCLE('',#75364,17.8993132750324);
#5433=CIRCLE('',#75366,17.8061866817374);
#5434=CIRCLE('',#75369,17.8061866817374);
#5435=CIRCLE('',#75371,17.8993132750324);
#5436=CIRCLE('',#75373,17.8061866817374);
#5437=CIRCLE('',#75375,17.8993132750324);
#5438=CIRCLE('',#75377,17.8061866817374);
#5439=CIRCLE('',#75379,17.8993132750324);
#5440=CIRCLE('',#75381,17.8061866817374);
#5441=CIRCLE('',#75383,17.8993132750324);
#5442=CIRCLE('',#75388,52.2477999999999);
#5443=CIRCLE('',#75410,1.00005870916559);
#5444=CIRCLE('',#75412,46.907298170817);
#5445=CIRCLE('',#75417,18.3992704388194);
#5446=CIRCLE('',#75420,46.9072981708171);
#5447=CIRCLE('',#75425,18.3992704388194);
#5448=CIRCLE('',#75428,46.9072981708172);
#5449=CIRCLE('',#75433,18.3992704388194);
#5450=CIRCLE('',#75436,46.9072981708171);
#5451=CIRCLE('',#75442,18.3992704388194);
#5452=CIRCLE('',#75443,46.9072981708171);
#5453=CIRCLE('',#75444,18.3992704388194);
#5454=CIRCLE('',#75445,46.907298170817);
#5455=CIRCLE('',#75446,46.9072981708172);
#5456=CIRCLE('',#75447,18.3992704388194);
#5457=CIRCLE('',#75448,46.9072981708172);
#5458=CIRCLE('',#75449,18.3992704388194);
#5459=CIRCLE('',#75483,51.8495177166426);
#5460=CIRCLE('',#75484,0.5);
#5461=CIRCLE('',#75485,52.3488324840199);
#5462=CIRCLE('',#75487,49.1605081918401);
#5463=CIRCLE('',#75488,3.);
#5464=CIRCLE('',#75489,49.9116482040035);
#5465=CIRCLE('',#75491,45.72);
#5466=CIRCLE('',#75493,52.3972136676584);
#5467=CIRCLE('',#75495,50.4825);
#5468=CIRCLE('',#75496,50.4558984810494);
#5469=CIRCLE('',#75498,49.4665);
#5470=CIRCLE('',#75499,49.4931015189506);
#5471=CIRCLE('',#75501,45.6639131361328);
#5472=CIRCLE('',#75503,43.1555818100145);
#5473=CIRCLE('',#75505,0.225581810014548);
#5474=CIRCLE('',#75506,0.225581810014548);
#5475=CIRCLE('',#75507,0.225581810014548);
#5476=CIRCLE('',#75509,0.225581810014548);
#5477=CIRCLE('',#75510,0.225581810014548);
#5478=CIRCLE('',#75512,43.1555818100145);
#5479=CIRCLE('',#75514,0.225581810014548);
#5480=CIRCLE('',#75515,0.225581810014548);
#5481=CIRCLE('',#75516,0.225581810014548);
#5482=CIRCLE('',#75517,0.225581810014548);
#5483=CIRCLE('',#75518,0.225581810014548);
#5484=CIRCLE('',#75519,0.225581810014548);
#5485=CIRCLE('',#75520,0.225581810014548);
#5486=CIRCLE('',#75521,0.225581810014548);
#5487=CIRCLE('',#75522,0.225581810014548);
#5488=CIRCLE('',#75523,0.225581810014546);
#5489=CIRCLE('',#75524,0.225581810014546);
#5490=CIRCLE('',#75525,0.225581810014546);
#5491=CIRCLE('',#75526,0.225581810014546);
#5492=CIRCLE('',#75527,0.225581810014546);
#5493=CIRCLE('',#75528,0.225581810014546);
#5494=CIRCLE('',#75529,0.225581810014546);
#5495=CIRCLE('',#75530,0.225581810014546);
#5496=CIRCLE('',#75531,0.225581810014546);
#5497=CIRCLE('',#75532,0.225581810014546);
#5498=CIRCLE('',#75533,0.225581810014546);
#5499=CIRCLE('',#75534,0.225581810014546);
#5500=CIRCLE('',#75535,0.225581810014546);
#5501=CIRCLE('',#75536,0.225581810014546);
#5502=CIRCLE('',#75537,0.225581810014546);
#5503=CIRCLE('',#75538,0.225581810014546);
#5504=CIRCLE('',#75539,0.225581810014548);
#5505=CIRCLE('',#75540,0.225581810014548);
#5506=CIRCLE('',#75541,0.225581810014548);
#5507=CIRCLE('',#75542,0.225581810014548);
#5508=CIRCLE('',#75543,0.225581810014548);
#5509=CIRCLE('',#75544,0.225581810014548);
#5510=CIRCLE('',#75545,0.225581810014548);
#5511=CIRCLE('',#75546,0.225581810014548);
#5512=CIRCLE('',#75547,0.225581810014546);
#5513=CIRCLE('',#75548,0.225581810014546);
#5514=CIRCLE('',#75549,0.225581810014546);
#5515=CIRCLE('',#75550,0.225581810014546);
#5516=CIRCLE('',#75551,0.225581810014546);
#5517=CIRCLE('',#75552,0.225581810014546);
#5518=CIRCLE('',#75553,0.225581810014546);
#5519=CIRCLE('',#75554,0.225581810014546);
#5520=CIRCLE('',#75555,0.225581810014546);
#5521=CIRCLE('',#75556,0.225581810014546);
#5522=CIRCLE('',#75557,0.225581810014546);
#5523=CIRCLE('',#75558,0.225581810014546);
#5524=CIRCLE('',#75559,0.225581810014546);
#5525=CIRCLE('',#75560,0.225581810014546);
#5526=CIRCLE('',#75561,0.225581810014546);
#5527=CIRCLE('',#75562,0.225581810014546);
#5528=CIRCLE('',#75563,0.225581810014546);
#5529=CIRCLE('',#75564,0.225581810014546);
#5530=CIRCLE('',#75565,0.225581810014546);
#5531=CIRCLE('',#75566,0.225581810014546);
#5532=CIRCLE('',#75567,0.225581810014546);
#5533=CIRCLE('',#75568,43.1555818100145);
#5534=CIRCLE('',#75569,0.225581810014546);
#5535=CIRCLE('',#75570,0.225581810014546);
#5536=CIRCLE('',#75571,0.225581810014546);
#5537=CIRCLE('',#75572,0.225581810014546);
#5538=CIRCLE('',#75573,0.225581810014546);
#5539=CIRCLE('',#75574,43.1555818100145);
#5540=CIRCLE('',#75575,0.225581810014548);
#5541=CIRCLE('',#75576,0.225581810014548);
#5542=CIRCLE('',#75577,43.1555818100145);
#5543=CIRCLE('',#75578,0.225581810014546);
#5544=CIRCLE('',#75579,0.225581810014546);
#5545=CIRCLE('',#75580,43.1555818100145);
#5546=CIRCLE('',#75581,0.225581810014546);
#5547=CIRCLE('',#75582,0.225581810014546);
#5548=CIRCLE('',#75583,0.225581810014548);
#5549=CIRCLE('',#75584,0.225581810014548);
#5550=CIRCLE('',#75585,0.225581810014548);
#5551=CIRCLE('',#75586,0.225581810014548);
#5552=CIRCLE('',#75587,0.225581810014548);
#5553=CIRCLE('',#75588,0.225581810014548);
#5554=CIRCLE('',#75589,0.225581810014548);
#5555=CIRCLE('',#75590,0.225581810014548);
#5556=CIRCLE('',#75591,0.225581810014548);
#5557=CIRCLE('',#75592,0.225581810014548);
#5558=CIRCLE('',#75593,0.225581810014548);
#5559=CIRCLE('',#75594,0.225581810014548);
#5560=CIRCLE('',#75595,0.225581810014548);
#5561=CIRCLE('',#75596,0.225581810014548);
#5562=CIRCLE('',#75597,0.225581810014548);
#5563=CIRCLE('',#75598,0.225581810014548);
#5564=CIRCLE('',#75599,0.225581810014546);
#5565=CIRCLE('',#75600,0.225581810014546);
#5566=CIRCLE('',#75601,0.225581810014546);
#5567=CIRCLE('',#75602,0.225581810014546);
#5568=CIRCLE('',#75603,0.225581810014546);
#5569=CIRCLE('',#75604,0.225581810014546);
#5570=CIRCLE('',#75605,0.225581810014546);
#5571=CIRCLE('',#75606,0.225581810014546);
#5572=CIRCLE('',#75607,0.225581810014546);
#5573=CIRCLE('',#75608,0.225581810014546);
#5574=CIRCLE('',#75609,0.225581810014546);
#5575=CIRCLE('',#75610,0.225581810014546);
#5576=CIRCLE('',#75611,0.225581810014546);
#5577=CIRCLE('',#75612,0.225581810014546);
#5578=CIRCLE('',#75613,0.225581810014546);
#5579=CIRCLE('',#75614,0.225581810014546);
#5580=CIRCLE('',#75615,0.225581810014546);
#5581=CIRCLE('',#75616,0.225581810014546);
#5582=CIRCLE('',#75617,0.225581810014546);
#5583=CIRCLE('',#75618,0.225581810014546);
#5584=CIRCLE('',#75619,0.225581810014546);
#5585=CIRCLE('',#75620,0.225581810014546);
#5586=CIRCLE('',#75621,0.225581810014546);
#5587=CIRCLE('',#75622,0.225581810014546);
#5588=CIRCLE('',#75623,0.225581810014546);
#5589=CIRCLE('',#75624,0.225581810014546);
#5590=CIRCLE('',#75625,0.225581810014546);
#5591=CIRCLE('',#75626,0.225581810014546);
#5592=CIRCLE('',#75627,0.225581810014546);
#5593=CIRCLE('',#75628,0.225581810014546);
#5594=CIRCLE('',#75629,0.225581810014546);
#5595=CIRCLE('',#75630,0.225581810014546);
#5596=CIRCLE('',#75631,0.225581810014546);
#5597=CIRCLE('',#75632,0.225581810014546);
#5598=CIRCLE('',#75633,0.225581810014546);
#5599=CIRCLE('',#75634,0.225581810014546);
#5600=CIRCLE('',#75635,0.225581810014546);
#5601=CIRCLE('',#75636,0.225581810014546);
#5602=CIRCLE('',#75637,0.225581810014546);
#5603=CIRCLE('',#75638,0.225581810014546);
#5604=CIRCLE('',#75639,43.1555818100145);
#5605=CIRCLE('',#75640,0.225581810014548);
#5606=CIRCLE('',#75641,0.225581810014548);
#5607=CIRCLE('',#75642,43.1555818100145);
#5608=CIRCLE('',#75643,0.225581810014546);
#5609=CIRCLE('',#75644,0.225581810014546);
#5610=CIRCLE('',#75645,43.1555818100145);
#5611=CIRCLE('',#75646,0.225581810014546);
#5612=CIRCLE('',#75647,0.225581810014546);
#5613=CIRCLE('',#75648,0.225581810014548);
#5614=CIRCLE('',#75649,0.225581810014548);
#5615=CIRCLE('',#75650,0.225581810014548);
#5616=CIRCLE('',#75651,0.225581810014548);
#5617=CIRCLE('',#75652,0.225581810014548);
#5618=CIRCLE('',#75653,0.225581810014548);
#5619=CIRCLE('',#75654,0.225581810014548);
#5620=CIRCLE('',#75655,0.225581810014548);
#5621=CIRCLE('',#75656,0.225581810014548);
#5622=CIRCLE('',#75657,0.225581810014548);
#5623=CIRCLE('',#75658,0.225581810014548);
#5624=CIRCLE('',#75659,0.225581810014548);
#5625=CIRCLE('',#75660,0.225581810014548);
#5626=CIRCLE('',#75661,0.225581810014548);
#5627=CIRCLE('',#75662,0.225581810014548);
#5628=CIRCLE('',#75663,0.225581810014548);
#5629=CIRCLE('',#75664,0.225581810014546);
#5630=CIRCLE('',#75665,0.225581810014546);
#5631=CIRCLE('',#75666,0.225581810014546);
#5632=CIRCLE('',#75667,0.225581810014546);
#5633=CIRCLE('',#75668,0.225581810014546);
#5634=CIRCLE('',#75669,0.225581810014546);
#5635=CIRCLE('',#75670,0.225581810014546);
#5636=CIRCLE('',#75671,0.225581810014546);
#5637=CIRCLE('',#75672,0.225581810014546);
#5638=CIRCLE('',#75673,0.225581810014546);
#5639=CIRCLE('',#75674,0.225581810014546);
#5640=CIRCLE('',#75675,0.225581810014546);
#5641=CIRCLE('',#75676,0.225581810014546);
#5642=CIRCLE('',#75677,0.225581810014546);
#5643=CIRCLE('',#75678,0.225581810014546);
#5644=CIRCLE('',#75679,0.225581810014546);
#5645=CIRCLE('',#75680,0.225581810014546);
#5646=CIRCLE('',#75681,0.225581810014546);
#5647=CIRCLE('',#75682,0.225581810014546);
#5648=CIRCLE('',#75683,0.225581810014546);
#5649=CIRCLE('',#75684,0.225581810014546);
#5650=CIRCLE('',#75685,0.225581810014546);
#5651=CIRCLE('',#75686,0.225581810014546);
#5652=CIRCLE('',#75687,0.225581810014546);
#5653=CIRCLE('',#75688,0.225581810014546);
#5654=CIRCLE('',#75689,0.225581810014546);
#5655=CIRCLE('',#75690,0.225581810014546);
#5656=CIRCLE('',#75691,0.225581810014546);
#5657=CIRCLE('',#75692,0.225581810014546);
#5658=CIRCLE('',#75693,0.225581810014546);
#5659=CIRCLE('',#75694,0.225581810014546);
#5660=CIRCLE('',#75695,0.225581810014546);
#5661=CIRCLE('',#75696,0.225581810014546);
#5662=CIRCLE('',#75697,0.225581810014546);
#5663=CIRCLE('',#75698,0.225581810014546);
#5664=CIRCLE('',#75699,0.225581810014546);
#5665=CIRCLE('',#75700,0.225581810014548);
#5666=CIRCLE('',#75701,0.225581810014548);
#5667=CIRCLE('',#75703,43.1555818100145);
#5668=CIRCLE('',#75705,0.225581810014548);
#5669=CIRCLE('',#75706,0.225581810014548);
#5670=CIRCLE('',#75707,0.225581810014548);
#5671=CIRCLE('',#75708,0.225581810014548);
#5672=CIRCLE('',#75709,0.225581810014548);
#5673=CIRCLE('',#75710,0.225581810014548);
#5674=CIRCLE('',#75711,0.225581810014548);
#5675=CIRCLE('',#75712,0.225581810014548);
#5676=CIRCLE('',#75713,0.225581810014548);
#5677=CIRCLE('',#75714,0.225581810014546);
#5678=CIRCLE('',#75715,0.225581810014546);
#5679=CIRCLE('',#75716,0.225581810014546);
#5680=CIRCLE('',#75717,0.225581810014546);
#5681=CIRCLE('',#75718,0.225581810014546);
#5682=CIRCLE('',#75719,0.225581810014546);
#5683=CIRCLE('',#75720,0.225581810014546);
#5684=CIRCLE('',#75721,0.225581810014546);
#5685=CIRCLE('',#75722,0.225581810014546);
#5686=CIRCLE('',#75723,0.225581810014546);
#5687=CIRCLE('',#75724,0.225581810014546);
#5688=CIRCLE('',#75725,0.225581810014546);
#5689=CIRCLE('',#75726,0.225581810014546);
#5690=CIRCLE('',#75727,0.225581810014546);
#5691=CIRCLE('',#75728,0.225581810014546);
#5692=CIRCLE('',#75729,0.225581810014546);
#5693=CIRCLE('',#75730,0.225581810014546);
#5694=CIRCLE('',#75731,0.225581810014546);
#5695=CIRCLE('',#75732,0.225581810014546);
#5696=CIRCLE('',#75733,0.225581810014546);
#5697=CIRCLE('',#75734,0.225581810014546);
#5698=CIRCLE('',#75735,0.225581810014546);
#5699=CIRCLE('',#75736,0.225581810014546);
#5700=CIRCLE('',#75737,0.225581810014546);
#5701=CIRCLE('',#75738,0.225581810014546);
#5702=CIRCLE('',#75739,43.1555818100145);
#5703=CIRCLE('',#75740,0.225581810014546);
#5704=CIRCLE('',#75741,0.225581810014546);
#5705=CIRCLE('',#75742,0.225581810014546);
#5706=CIRCLE('',#75743,0.225581810014546);
#5707=CIRCLE('',#75744,0.225581810014546);
#5708=CIRCLE('',#75745,43.1555818100145);
#5709=CIRCLE('',#75746,0.225581810014548);
#5710=CIRCLE('',#75747,0.225581810014548);
#5711=CIRCLE('',#75748,43.1555818100145);
#5712=CIRCLE('',#75749,0.225581810014546);
#5713=CIRCLE('',#75750,0.225581810014546);
#5714=CIRCLE('',#75751,43.1555818100145);
#5715=CIRCLE('',#75752,0.225581810014546);
#5716=CIRCLE('',#75753,0.225581810014546);
#5717=CIRCLE('',#75754,0.225581810014548);
#5718=CIRCLE('',#75755,0.225581810014548);
#5719=CIRCLE('',#75756,0.225581810014548);
#5720=CIRCLE('',#75757,0.225581810014548);
#5721=CIRCLE('',#75758,0.225581810014548);
#5722=CIRCLE('',#75759,0.225581810014548);
#5723=CIRCLE('',#75760,0.225581810014548);
#5724=CIRCLE('',#75761,0.225581810014548);
#5725=CIRCLE('',#75762,0.225581810014548);
#5726=CIRCLE('',#75763,0.225581810014548);
#5727=CIRCLE('',#75764,0.225581810014548);
#5728=CIRCLE('',#75765,0.225581810014548);
#5729=CIRCLE('',#75766,0.225581810014548);
#5730=CIRCLE('',#75767,0.225581810014548);
#5731=CIRCLE('',#75768,0.225581810014548);
#5732=CIRCLE('',#75769,0.225581810014548);
#5733=CIRCLE('',#75770,0.225581810014546);
#5734=CIRCLE('',#75771,0.225581810014546);
#5735=CIRCLE('',#75772,0.225581810014546);
#5736=CIRCLE('',#75773,0.225581810014546);
#5737=CIRCLE('',#75774,0.225581810014546);
#5738=CIRCLE('',#75775,0.225581810014546);
#5739=CIRCLE('',#75776,0.225581810014546);
#5740=CIRCLE('',#75777,0.225581810014546);
#5741=CIRCLE('',#75778,0.225581810014546);
#5742=CIRCLE('',#75779,0.225581810014546);
#5743=CIRCLE('',#75780,0.225581810014546);
#5744=CIRCLE('',#75781,0.225581810014546);
#5745=CIRCLE('',#75782,0.225581810014546);
#5746=CIRCLE('',#75783,0.225581810014546);
#5747=CIRCLE('',#75784,0.225581810014546);
#5748=CIRCLE('',#75785,0.225581810014546);
#5749=CIRCLE('',#75786,0.225581810014546);
#5750=CIRCLE('',#75787,0.225581810014546);
#5751=CIRCLE('',#75788,0.225581810014546);
#5752=CIRCLE('',#75789,0.225581810014546);
#5753=CIRCLE('',#75790,0.225581810014547);
#5754=CIRCLE('',#75791,0.225581810014546);
#5755=CIRCLE('',#75792,0.225581810014546);
#5756=CIRCLE('',#75793,0.225581810014546);
#5757=CIRCLE('',#75794,0.225581810014547);
#5758=CIRCLE('',#75795,0.225581810014547);
#5759=CIRCLE('',#75796,0.225581810014546);
#5760=CIRCLE('',#75797,0.225581810014546);
#5761=CIRCLE('',#75798,0.225581810014546);
#5762=CIRCLE('',#75799,0.225581810014546);
#5763=CIRCLE('',#75800,0.225581810014546);
#5764=CIRCLE('',#75801,0.225581810014546);
#5765=CIRCLE('',#75802,0.225581810014547);
#5766=CIRCLE('',#75803,0.225581810014547);
#5767=CIRCLE('',#75804,0.225581810014546);
#5768=CIRCLE('',#75805,0.225581810014546);
#5769=CIRCLE('',#75806,0.225581810014546);
#5770=CIRCLE('',#75807,0.225581810014546);
#5771=CIRCLE('',#75808,0.225581810014546);
#5772=CIRCLE('',#75809,0.225581810014546);
#5773=CIRCLE('',#75810,43.1555818100145);
#5774=CIRCLE('',#75811,0.225581810014548);
#5775=CIRCLE('',#75812,0.225581810014548);
#5776=CIRCLE('',#75813,43.1555818100145);
#5777=CIRCLE('',#75814,0.225581810014546);
#5778=CIRCLE('',#75815,0.225581810014546);
#5779=CIRCLE('',#75816,43.1555818100145);
#5780=CIRCLE('',#75817,0.225581810014546);
#5781=CIRCLE('',#75818,0.225581810014546);
#5782=CIRCLE('',#75819,0.225581810014548);
#5783=CIRCLE('',#75820,0.225581810014548);
#5784=CIRCLE('',#75821,0.225581810014548);
#5785=CIRCLE('',#75822,0.225581810014548);
#5786=CIRCLE('',#75823,0.225581810014548);
#5787=CIRCLE('',#75824,0.225581810014548);
#5788=CIRCLE('',#75825,0.225581810014548);
#5789=CIRCLE('',#75826,0.225581810014548);
#5790=CIRCLE('',#75827,0.225581810014548);
#5791=CIRCLE('',#75828,0.225581810014548);
#5792=CIRCLE('',#75829,0.225581810014548);
#5793=CIRCLE('',#75830,0.225581810014548);
#5794=CIRCLE('',#75831,0.225581810014548);
#5795=CIRCLE('',#75832,0.225581810014548);
#5796=CIRCLE('',#75833,0.225581810014548);
#5797=CIRCLE('',#75834,0.225581810014548);
#5798=CIRCLE('',#75835,0.225581810014546);
#5799=CIRCLE('',#75836,0.225581810014546);
#5800=CIRCLE('',#75837,0.225581810014546);
#5801=CIRCLE('',#75838,0.225581810014546);
#5802=CIRCLE('',#75839,0.225581810014546);
#5803=CIRCLE('',#75840,0.225581810014546);
#5804=CIRCLE('',#75841,0.225581810014546);
#5805=CIRCLE('',#75842,0.225581810014546);
#5806=CIRCLE('',#75843,0.225581810014546);
#5807=CIRCLE('',#75844,0.225581810014546);
#5808=CIRCLE('',#75845,0.225581810014546);
#5809=CIRCLE('',#75846,0.225581810014546);
#5810=CIRCLE('',#75847,0.225581810014546);
#5811=CIRCLE('',#75848,0.225581810014546);
#5812=CIRCLE('',#75849,0.225581810014546);
#5813=CIRCLE('',#75850,0.225581810014546);
#5814=CIRCLE('',#75851,0.225581810014546);
#5815=CIRCLE('',#75852,0.225581810014546);
#5816=CIRCLE('',#75853,0.225581810014546);
#5817=CIRCLE('',#75854,0.225581810014546);
#5818=CIRCLE('',#75855,0.225581810014547);
#5819=CIRCLE('',#75856,0.225581810014546);
#5820=CIRCLE('',#75857,0.225581810014546);
#5821=CIRCLE('',#75858,0.225581810014546);
#5822=CIRCLE('',#75859,0.225581810014547);
#5823=CIRCLE('',#75860,0.225581810014546);
#5824=CIRCLE('',#75861,0.225581810014546);
#5825=CIRCLE('',#75862,0.225581810014547);
#5826=CIRCLE('',#75863,0.225581810014546);
#5827=CIRCLE('',#75864,0.225581810014546);
#5828=CIRCLE('',#75865,0.225581810014546);
#5829=CIRCLE('',#75866,0.225581810014546);
#5830=CIRCLE('',#75867,0.225581810014547);
#5831=CIRCLE('',#75868,0.225581810014546);
#5832=CIRCLE('',#75869,0.225581810014546);
#5833=CIRCLE('',#75870,0.225581810014547);
#5834=CIRCLE('',#75871,0.225581810014548);
#5835=CIRCLE('',#75872,0.225581810014548);
#5836=CIRCLE('',#75874,43.1555818100145);
#5837=CIRCLE('',#75876,0.225581810014548);
#5838=CIRCLE('',#75877,0.225581810014548);
#5839=CIRCLE('',#75878,0.225581810014548);
#5840=CIRCLE('',#75879,0.225581810014548);
#5841=CIRCLE('',#75880,0.225581810014548);
#5842=CIRCLE('',#75881,0.225581810014548);
#5843=CIRCLE('',#75882,0.225581810014548);
#5844=CIRCLE('',#75883,0.225581810014548);
#5845=CIRCLE('',#75884,0.225581810014548);
#5846=CIRCLE('',#75885,0.225581810014546);
#5847=CIRCLE('',#75886,0.225581810014546);
#5848=CIRCLE('',#75887,0.225581810014546);
#5849=CIRCLE('',#75888,0.225581810014546);
#5850=CIRCLE('',#75889,0.225581810014546);
#5851=CIRCLE('',#75890,0.225581810014546);
#5852=CIRCLE('',#75891,0.225581810014546);
#5853=CIRCLE('',#75892,0.225581810014546);
#5854=CIRCLE('',#75893,0.225581810014546);
#5855=CIRCLE('',#75894,0.225581810014546);
#5856=CIRCLE('',#75895,0.225581810014546);
#5857=CIRCLE('',#75896,0.225581810014546);
#5858=CIRCLE('',#75897,0.225581810014546);
#5859=CIRCLE('',#75898,0.225581810014546);
#5860=CIRCLE('',#75899,0.225581810014546);
#5861=CIRCLE('',#75900,0.225581810014546);
#5862=CIRCLE('',#75901,0.225581810014546);
#5863=CIRCLE('',#75902,0.225581810014546);
#5864=CIRCLE('',#75903,0.225581810014546);
#5865=CIRCLE('',#75904,0.225581810014546);
#5866=CIRCLE('',#75905,0.225581810014546);
#5867=CIRCLE('',#75906,0.225581810014546);
#5868=CIRCLE('',#75907,0.225581810014546);
#5869=CIRCLE('',#75908,0.225581810014546);
#5870=CIRCLE('',#75909,0.225581810014546);
#5871=CIRCLE('',#75910,43.1555818100145);
#5872=CIRCLE('',#75911,0.225581810014546);
#5873=CIRCLE('',#75912,0.225581810014546);
#5874=CIRCLE('',#75913,0.225581810014546);
#5875=CIRCLE('',#75914,0.225581810014546);
#5876=CIRCLE('',#75915,0.225581810014546);
#5877=CIRCLE('',#75916,43.1555818100145);
#5878=CIRCLE('',#75917,0.225581810014548);
#5879=CIRCLE('',#75918,0.225581810014548);
#5880=CIRCLE('',#75919,43.1555818100145);
#5881=CIRCLE('',#75920,0.225581810014546);
#5882=CIRCLE('',#75921,0.225581810014546);
#5883=CIRCLE('',#75922,43.1555818100145);
#5884=CIRCLE('',#75923,0.225581810014546);
#5885=CIRCLE('',#75924,0.225581810014546);
#5886=CIRCLE('',#75925,0.225581810014548);
#5887=CIRCLE('',#75926,0.225581810014548);
#5888=CIRCLE('',#75927,0.225581810014548);
#5889=CIRCLE('',#75928,0.225581810014548);
#5890=CIRCLE('',#75929,0.225581810014548);
#5891=CIRCLE('',#75930,0.225581810014548);
#5892=CIRCLE('',#75931,0.225581810014548);
#5893=CIRCLE('',#75932,0.225581810014548);
#5894=CIRCLE('',#75933,0.225581810014548);
#5895=CIRCLE('',#75934,0.225581810014548);
#5896=CIRCLE('',#75935,0.225581810014548);
#5897=CIRCLE('',#75936,0.225581810014548);
#5898=CIRCLE('',#75937,0.225581810014548);
#5899=CIRCLE('',#75938,0.225581810014548);
#5900=CIRCLE('',#75939,0.225581810014548);
#5901=CIRCLE('',#75940,0.225581810014548);
#5902=CIRCLE('',#75941,0.225581810014546);
#5903=CIRCLE('',#75942,0.225581810014546);
#5904=CIRCLE('',#75943,0.225581810014546);
#5905=CIRCLE('',#75944,0.225581810014546);
#5906=CIRCLE('',#75945,0.225581810014546);
#5907=CIRCLE('',#75946,0.225581810014546);
#5908=CIRCLE('',#75947,0.225581810014546);
#5909=CIRCLE('',#75948,0.225581810014546);
#5910=CIRCLE('',#75949,0.225581810014546);
#5911=CIRCLE('',#75950,0.225581810014546);
#5912=CIRCLE('',#75951,0.225581810014546);
#5913=CIRCLE('',#75952,0.225581810014546);
#5914=CIRCLE('',#75953,0.225581810014546);
#5915=CIRCLE('',#75954,0.225581810014546);
#5916=CIRCLE('',#75955,0.225581810014546);
#5917=CIRCLE('',#75956,0.225581810014546);
#5918=CIRCLE('',#75957,0.225581810014546);
#5919=CIRCLE('',#75958,0.225581810014546);
#5920=CIRCLE('',#75959,0.225581810014546);
#5921=CIRCLE('',#75960,0.225581810014546);
#5922=CIRCLE('',#75961,0.225581810014546);
#5923=CIRCLE('',#75962,0.225581810014546);
#5924=CIRCLE('',#75963,0.225581810014546);
#5925=CIRCLE('',#75964,0.225581810014546);
#5926=CIRCLE('',#75965,0.225581810014546);
#5927=CIRCLE('',#75966,0.225581810014546);
#5928=CIRCLE('',#75967,0.225581810014546);
#5929=CIRCLE('',#75968,0.225581810014546);
#5930=CIRCLE('',#75969,0.225581810014546);
#5931=CIRCLE('',#75970,0.225581810014546);
#5932=CIRCLE('',#75971,0.225581810014546);
#5933=CIRCLE('',#75972,0.225581810014546);
#5934=CIRCLE('',#75973,0.225581810014546);
#5935=CIRCLE('',#75974,0.225581810014546);
#5936=CIRCLE('',#75975,0.225581810014546);
#5937=CIRCLE('',#75976,0.225581810014546);
#5938=CIRCLE('',#75977,0.225581810014546);
#5939=CIRCLE('',#75978,0.225581810014546);
#5940=CIRCLE('',#75979,0.225581810014546);
#5941=CIRCLE('',#75980,0.225581810014546);
#5942=CIRCLE('',#75981,43.1555818100145);
#5943=CIRCLE('',#75982,0.225581810014548);
#5944=CIRCLE('',#75983,0.225581810014548);
#5945=CIRCLE('',#75984,43.1555818100145);
#5946=CIRCLE('',#75985,0.225581810014546);
#5947=CIRCLE('',#75986,0.225581810014546);
#5948=CIRCLE('',#75987,43.1555818100145);
#5949=CIRCLE('',#75988,0.225581810014546);
#5950=CIRCLE('',#75989,0.225581810014546);
#5951=CIRCLE('',#75990,0.225581810014548);
#5952=CIRCLE('',#75991,0.225581810014548);
#5953=CIRCLE('',#75992,0.225581810014548);
#5954=CIRCLE('',#75993,0.225581810014548);
#5955=CIRCLE('',#75994,0.225581810014548);
#5956=CIRCLE('',#75995,0.225581810014548);
#5957=CIRCLE('',#75996,0.225581810014548);
#5958=CIRCLE('',#75997,0.225581810014548);
#5959=CIRCLE('',#75998,0.225581810014548);
#5960=CIRCLE('',#75999,0.225581810014548);
#5961=CIRCLE('',#76000,0.225581810014548);
#5962=CIRCLE('',#76001,0.225581810014548);
#5963=CIRCLE('',#76002,0.225581810014548);
#5964=CIRCLE('',#76003,0.225581810014548);
#5965=CIRCLE('',#76004,0.225581810014548);
#5966=CIRCLE('',#76005,0.225581810014548);
#5967=CIRCLE('',#76006,0.225581810014546);
#5968=CIRCLE('',#76007,0.225581810014546);
#5969=CIRCLE('',#76008,0.225581810014546);
#5970=CIRCLE('',#76009,0.225581810014546);
#5971=CIRCLE('',#76010,0.225581810014546);
#5972=CIRCLE('',#76011,0.225581810014546);
#5973=CIRCLE('',#76012,0.225581810014546);
#5974=CIRCLE('',#76013,0.225581810014546);
#5975=CIRCLE('',#76014,0.225581810014546);
#5976=CIRCLE('',#76015,0.225581810014546);
#5977=CIRCLE('',#76016,0.225581810014546);
#5978=CIRCLE('',#76017,0.225581810014546);
#5979=CIRCLE('',#76018,0.225581810014546);
#5980=CIRCLE('',#76019,0.225581810014546);
#5981=CIRCLE('',#76020,0.225581810014546);
#5982=CIRCLE('',#76021,0.225581810014546);
#5983=CIRCLE('',#76022,0.225581810014546);
#5984=CIRCLE('',#76023,0.225581810014546);
#5985=CIRCLE('',#76024,0.225581810014546);
#5986=CIRCLE('',#76025,0.225581810014546);
#5987=CIRCLE('',#76026,0.225581810014546);
#5988=CIRCLE('',#76027,0.225581810014546);
#5989=CIRCLE('',#76028,0.225581810014546);
#5990=CIRCLE('',#76029,0.225581810014546);
#5991=CIRCLE('',#76030,0.225581810014546);
#5992=CIRCLE('',#76031,0.225581810014546);
#5993=CIRCLE('',#76032,0.225581810014546);
#5994=CIRCLE('',#76033,0.225581810014546);
#5995=CIRCLE('',#76034,0.225581810014546);
#5996=CIRCLE('',#76035,0.225581810014546);
#5997=CIRCLE('',#76036,0.225581810014546);
#5998=CIRCLE('',#76037,0.225581810014546);
#5999=CIRCLE('',#76038,0.225581810014546);
#6000=CIRCLE('',#76039,0.225581810014546);
#6001=CIRCLE('',#76040,0.225581810014546);
#6002=CIRCLE('',#76041,0.225581810014546);
#6003=CIRCLE('',#76042,0.225581810014546);
#6004=CIRCLE('',#76043,0.225581810014546);
#6005=CIRCLE('',#76044,0.225581810014546);
#6006=CIRCLE('',#76045,0.225581810014546);
#6007=CIRCLE('',#76046,0.225581810014546);
#6008=CIRCLE('',#76047,0.225581810014546);
#6009=CIRCLE('',#76048,0.225581810014546);
#6010=CIRCLE('',#76049,0.225581810014546);
#6011=CIRCLE('',#76050,0.225581810014546);
#6012=CIRCLE('',#76051,0.225581810014546);
#6013=CIRCLE('',#76052,0.225581810014546);
#6014=CIRCLE('',#76053,0.225581810014546);
#6015=CIRCLE('',#76054,0.225581810014546);
#6016=CIRCLE('',#76055,0.225581810014546);
#6017=CIRCLE('',#76056,0.225581810014546);
#6018=CIRCLE('',#76057,0.225581810014546);
#6019=CIRCLE('',#76058,0.225581810014546);
#6020=CIRCLE('',#76059,0.225581810014546);
#6021=CIRCLE('',#76060,0.225581810014546);
#6022=CIRCLE('',#76061,0.225581810014546);
#6023=CIRCLE('',#76062,0.225581810014546);
#6024=CIRCLE('',#76063,43.1555818100145);
#6025=CIRCLE('',#76064,0.225581810014546);
#6026=CIRCLE('',#76065,0.225581810014546);
#6027=CIRCLE('',#76066,0.225581810014546);
#6028=CIRCLE('',#76067,0.225581810014546);
#6029=CIRCLE('',#76068,0.225581810014546);
#6030=CIRCLE('',#76069,43.1555818100145);
#6031=CIRCLE('',#76070,0.225581810014548);
#6032=CIRCLE('',#76071,0.225581810014548);
#6033=CIRCLE('',#76072,43.1555818100145);
#6034=CIRCLE('',#76073,0.225581810014546);
#6035=CIRCLE('',#76074,0.225581810014546);
#6036=CIRCLE('',#76075,43.1555818100145);
#6037=CIRCLE('',#76076,0.225581810014546);
#6038=CIRCLE('',#76077,0.225581810014546);
#6039=CIRCLE('',#76078,0.225581810014548);
#6040=CIRCLE('',#76079,0.225581810014548);
#6041=CIRCLE('',#76080,0.225581810014548);
#6042=CIRCLE('',#76081,0.225581810014548);
#6043=CIRCLE('',#76082,0.225581810014548);
#6044=CIRCLE('',#76083,0.225581810014548);
#6045=CIRCLE('',#76084,0.225581810014548);
#6046=CIRCLE('',#76085,0.225581810014548);
#6047=CIRCLE('',#76086,0.225581810014548);
#6048=CIRCLE('',#76087,0.225581810014548);
#6049=CIRCLE('',#76088,0.225581810014548);
#6050=CIRCLE('',#76089,0.225581810014548);
#6051=CIRCLE('',#76090,0.225581810014548);
#6052=CIRCLE('',#76091,0.225581810014548);
#6053=CIRCLE('',#76092,0.225581810014548);
#6054=CIRCLE('',#76093,0.225581810014548);
#6055=CIRCLE('',#76094,0.225581810014546);
#6056=CIRCLE('',#76095,0.225581810014546);
#6057=CIRCLE('',#76096,0.225581810014546);
#6058=CIRCLE('',#76097,0.225581810014546);
#6059=CIRCLE('',#76098,0.225581810014546);
#6060=CIRCLE('',#76099,0.225581810014546);
#6061=CIRCLE('',#76100,0.225581810014546);
#6062=CIRCLE('',#76101,0.225581810014546);
#6063=CIRCLE('',#76102,0.225581810014546);
#6064=CIRCLE('',#76103,0.225581810014546);
#6065=CIRCLE('',#76104,0.225581810014546);
#6066=CIRCLE('',#76105,0.225581810014546);
#6067=CIRCLE('',#76106,0.225581810014546);
#6068=CIRCLE('',#76107,0.225581810014546);
#6069=CIRCLE('',#76108,0.225581810014546);
#6070=CIRCLE('',#76109,0.225581810014546);
#6071=CIRCLE('',#76110,0.225581810014547);
#6072=CIRCLE('',#76111,0.225581810014547);
#6073=CIRCLE('',#76112,0.225581810014546);
#6074=CIRCLE('',#76113,0.225581810014546);
#6075=CIRCLE('',#76114,0.225581810014546);
#6076=CIRCLE('',#76115,0.225581810014547);
#6077=CIRCLE('',#76116,0.225581810014546);
#6078=CIRCLE('',#76117,0.225581810014546);
#6079=CIRCLE('',#76118,0.225581810014546);
#6080=CIRCLE('',#76119,0.225581810014546);
#6081=CIRCLE('',#76120,0.225581810014546);
#6082=CIRCLE('',#76121,0.225581810014546);
#6083=CIRCLE('',#76122,0.225581810014546);
#6084=CIRCLE('',#76123,0.225581810014546);
#6085=CIRCLE('',#76124,0.225581810014546);
#6086=CIRCLE('',#76125,0.225581810014546);
#6087=CIRCLE('',#76126,0.225581810014546);
#6088=CIRCLE('',#76127,0.225581810014546);
#6089=CIRCLE('',#76128,0.225581810014546);
#6090=CIRCLE('',#76129,0.225581810014546);
#6091=CIRCLE('',#76130,43.1555818100145);
#6092=CIRCLE('',#76131,0.225581810014548);
#6093=CIRCLE('',#76132,0.225581810014548);
#6094=CIRCLE('',#76133,43.1555818100145);
#6095=CIRCLE('',#76134,0.225581810014546);
#6096=CIRCLE('',#76135,0.225581810014546);
#6097=CIRCLE('',#76136,43.1555818100145);
#6098=CIRCLE('',#76137,0.225581810014546);
#6099=CIRCLE('',#76138,0.225581810014546);
#6100=CIRCLE('',#76139,0.225581810014548);
#6101=CIRCLE('',#76140,0.225581810014548);
#6102=CIRCLE('',#76141,0.225581810014548);
#6103=CIRCLE('',#76142,0.225581810014548);
#6104=CIRCLE('',#76143,0.225581810014548);
#6105=CIRCLE('',#76144,0.225581810014548);
#6106=CIRCLE('',#76145,0.225581810014548);
#6107=CIRCLE('',#76146,0.225581810014548);
#6108=CIRCLE('',#76147,0.225581810014548);
#6109=CIRCLE('',#76148,0.225581810014548);
#6110=CIRCLE('',#76149,0.225581810014548);
#6111=CIRCLE('',#76150,0.225581810014548);
#6112=CIRCLE('',#76151,0.225581810014548);
#6113=CIRCLE('',#76152,0.225581810014548);
#6114=CIRCLE('',#76153,0.225581810014548);
#6115=CIRCLE('',#76154,0.225581810014548);
#6116=CIRCLE('',#76155,0.225581810014546);
#6117=CIRCLE('',#76156,0.225581810014546);
#6118=CIRCLE('',#76157,0.225581810014546);
#6119=CIRCLE('',#76158,0.225581810014546);
#6120=CIRCLE('',#76159,0.225581810014546);
#6121=CIRCLE('',#76160,0.225581810014546);
#6122=CIRCLE('',#76161,0.225581810014546);
#6123=CIRCLE('',#76162,0.225581810014546);
#6124=CIRCLE('',#76163,0.225581810014546);
#6125=CIRCLE('',#76164,0.225581810014546);
#6126=CIRCLE('',#76165,0.225581810014546);
#6127=CIRCLE('',#76166,0.225581810014546);
#6128=CIRCLE('',#76167,0.225581810014546);
#6129=CIRCLE('',#76168,0.225581810014546);
#6130=CIRCLE('',#76169,0.225581810014546);
#6131=CIRCLE('',#76170,0.225581810014546);
#6132=CIRCLE('',#76171,0.225581810014547);
#6133=CIRCLE('',#76172,0.225581810014546);
#6134=CIRCLE('',#76173,0.225581810014546);
#6135=CIRCLE('',#76174,0.225581810014547);
#6136=CIRCLE('',#76175,0.225581810014546);
#6137=CIRCLE('',#76176,0.225581810014546);
#6138=CIRCLE('',#76177,0.225581810014546);
#6139=CIRCLE('',#76178,0.225581810014547);
#6140=CIRCLE('',#76179,0.225581810014546);
#6141=CIRCLE('',#76180,0.225581810014546);
#6142=CIRCLE('',#76181,0.225581810014546);
#6143=CIRCLE('',#76182,0.225581810014546);
#6144=CIRCLE('',#76183,0.225581810014546);
#6145=CIRCLE('',#76184,0.225581810014546);
#6146=CIRCLE('',#76185,0.225581810014546);
#6147=CIRCLE('',#76186,0.225581810014546);
#6148=CIRCLE('',#76187,0.225581810014546);
#6149=CIRCLE('',#76188,0.225581810014546);
#6150=CIRCLE('',#76189,0.225581810014546);
#6151=CIRCLE('',#76190,0.225581810014546);
#6152=CIRCLE('',#76192,0.25);
#6153=CIRCLE('',#76193,0.25);
#6154=CIRCLE('',#76194,43.18);
#6155=CIRCLE('',#76195,43.18);
#6156=CIRCLE('',#76196,0.25);
#6157=CIRCLE('',#76197,0.25);
#6158=CIRCLE('',#76198,43.18);
#6159=CIRCLE('',#76199,0.25);
#6160=CIRCLE('',#76200,43.18);
#6161=CIRCLE('',#76201,0.25);
#6162=CIRCLE('',#76202,0.25);
#6163=CIRCLE('',#76203,0.25);
#6164=CIRCLE('',#76204,0.25);
#6165=CIRCLE('',#76205,0.25);
#6166=CIRCLE('',#76206,0.25);
#6167=CIRCLE('',#76207,0.25);
#6168=CIRCLE('',#76208,0.25);
#6169=CIRCLE('',#76209,0.25);
#6170=CIRCLE('',#76210,0.25);
#6171=CIRCLE('',#76211,0.25);
#6172=CIRCLE('',#76212,0.25);
#6173=CIRCLE('',#76213,0.25);
#6174=CIRCLE('',#76214,0.25);
#6175=CIRCLE('',#76215,0.25);
#6176=CIRCLE('',#76216,0.25);
#6177=CIRCLE('',#76217,0.25);
#6178=CIRCLE('',#76218,0.25);
#6179=CIRCLE('',#76219,0.25);
#6180=CIRCLE('',#76220,0.25);
#6181=CIRCLE('',#76221,0.25);
#6182=CIRCLE('',#76222,0.25);
#6183=CIRCLE('',#76223,0.25);
#6184=CIRCLE('',#76224,0.25);
#6185=CIRCLE('',#76225,0.25);
#6186=CIRCLE('',#76226,0.25);
#6187=CIRCLE('',#76227,0.25);
#6188=CIRCLE('',#76228,0.25);
#6189=CIRCLE('',#76229,0.25);
#6190=CIRCLE('',#76230,0.25);
#6191=CIRCLE('',#76231,0.25);
#6192=CIRCLE('',#76232,0.25);
#6193=CIRCLE('',#76233,0.25);
#6194=CIRCLE('',#76234,0.25);
#6195=CIRCLE('',#76235,0.25);
#6196=CIRCLE('',#76236,0.25);
#6197=CIRCLE('',#76237,0.25);
#6198=CIRCLE('',#76238,0.25);
#6199=CIRCLE('',#76239,0.25);
#6200=CIRCLE('',#76240,0.25);
#6201=CIRCLE('',#76241,0.25);
#6202=CIRCLE('',#76242,0.25);
#6203=CIRCLE('',#76243,0.25);
#6204=CIRCLE('',#76244,0.25);
#6205=CIRCLE('',#76245,0.25);
#6206=CIRCLE('',#76246,0.25);
#6207=CIRCLE('',#76247,0.25);
#6208=CIRCLE('',#76248,0.25);
#6209=CIRCLE('',#76249,0.25);
#6210=CIRCLE('',#76250,0.25);
#6211=CIRCLE('',#76251,0.25);
#6212=CIRCLE('',#76252,0.25);
#6213=CIRCLE('',#76253,0.25);
#6214=CIRCLE('',#76254,0.25);
#6215=CIRCLE('',#76255,43.18);
#6216=CIRCLE('',#76256,0.25);
#6217=CIRCLE('',#76257,0.25);
#6218=CIRCLE('',#76258,43.18);
#6219=CIRCLE('',#76259,0.25);
#6220=CIRCLE('',#76260,0.25);
#6221=CIRCLE('',#76261,43.18);
#6222=CIRCLE('',#76262,0.25);
#6223=CIRCLE('',#76263,43.18);
#6224=CIRCLE('',#76264,0.25);
#6225=CIRCLE('',#76265,0.25);
#6226=CIRCLE('',#76266,0.25);
#6227=CIRCLE('',#76267,0.25);
#6228=CIRCLE('',#76268,0.25);
#6229=CIRCLE('',#76269,0.25);
#6230=CIRCLE('',#76270,0.25);
#6231=CIRCLE('',#76271,0.25);
#6232=CIRCLE('',#76272,0.25);
#6233=CIRCLE('',#76273,0.25);
#6234=CIRCLE('',#76274,0.25);
#6235=CIRCLE('',#76275,0.25);
#6236=CIRCLE('',#76276,0.25);
#6237=CIRCLE('',#76277,0.25);
#6238=CIRCLE('',#76278,0.25);
#6239=CIRCLE('',#76279,0.25);
#6240=CIRCLE('',#76280,0.25);
#6241=CIRCLE('',#76281,0.25);
#6242=CIRCLE('',#76282,0.25);
#6243=CIRCLE('',#76283,0.25);
#6244=CIRCLE('',#76284,0.25);
#6245=CIRCLE('',#76285,0.25);
#6246=CIRCLE('',#76286,0.25);
#6247=CIRCLE('',#76287,0.25);
#6248=CIRCLE('',#76288,0.25);
#6249=CIRCLE('',#76289,0.25);
#6250=CIRCLE('',#76290,0.25);
#6251=CIRCLE('',#76291,0.25);
#6252=CIRCLE('',#76292,0.25);
#6253=CIRCLE('',#76293,0.25);
#6254=CIRCLE('',#76294,0.25);
#6255=CIRCLE('',#76295,0.25);
#6256=CIRCLE('',#76296,0.25);
#6257=CIRCLE('',#76297,0.25);
#6258=CIRCLE('',#76298,0.25);
#6259=CIRCLE('',#76299,0.25);
#6260=CIRCLE('',#76300,0.25);
#6261=CIRCLE('',#76301,0.25);
#6262=CIRCLE('',#76302,0.25);
#6263=CIRCLE('',#76303,0.25);
#6264=CIRCLE('',#76304,0.25);
#6265=CIRCLE('',#76305,0.25);
#6266=CIRCLE('',#76306,0.25);
#6267=CIRCLE('',#76307,0.25);
#6268=CIRCLE('',#76308,0.25);
#6269=CIRCLE('',#76309,0.25);
#6270=CIRCLE('',#76310,0.25);
#6271=CIRCLE('',#76311,0.25);
#6272=CIRCLE('',#76312,0.25);
#6273=CIRCLE('',#76313,0.25);
#6274=CIRCLE('',#76314,0.25);
#6275=CIRCLE('',#76315,0.25);
#6276=CIRCLE('',#76316,0.25);
#6277=CIRCLE('',#76317,0.25);
#6278=CIRCLE('',#76318,0.25);
#6279=CIRCLE('',#76319,0.25);
#6280=CIRCLE('',#76320,43.18);
#6281=CIRCLE('',#76321,0.25);
#6282=CIRCLE('',#76322,0.25);
#6283=CIRCLE('',#76323,0.25);
#6284=CIRCLE('',#76324,0.25);
#6285=CIRCLE('',#76325,0.25);
#6286=CIRCLE('',#76326,0.25);
#6287=CIRCLE('',#76327,0.25);
#6288=CIRCLE('',#76328,0.25);
#6289=CIRCLE('',#76329,0.25);
#6290=CIRCLE('',#76330,0.25);
#6291=CIRCLE('',#76331,0.25);
#6292=CIRCLE('',#76332,0.25);
#6293=CIRCLE('',#76333,0.25);
#6294=CIRCLE('',#76334,0.25);
#6295=CIRCLE('',#76335,0.25);
#6296=CIRCLE('',#76336,0.25);
#6297=CIRCLE('',#76337,0.25);
#6298=CIRCLE('',#76338,0.25);
#6299=CIRCLE('',#76339,0.25);
#6300=CIRCLE('',#76340,0.25);
#6301=CIRCLE('',#76341,0.25);
#6302=CIRCLE('',#76342,0.25);
#6303=CIRCLE('',#76343,0.25);
#6304=CIRCLE('',#76344,0.25);
#6305=CIRCLE('',#76345,0.25);
#6306=CIRCLE('',#76346,0.25);
#6307=CIRCLE('',#76347,0.25);
#6308=CIRCLE('',#76348,0.25);
#6309=CIRCLE('',#76349,0.25);
#6310=CIRCLE('',#76350,0.25);
#6311=CIRCLE('',#76351,0.25);
#6312=CIRCLE('',#76352,0.25);
#6313=CIRCLE('',#76353,0.25);
#6314=CIRCLE('',#76354,0.25);
#6315=CIRCLE('',#76355,0.25);
#6316=CIRCLE('',#76356,0.25);
#6317=CIRCLE('',#76357,0.25);
#6318=CIRCLE('',#76358,0.25);
#6319=CIRCLE('',#76359,0.25);
#6320=CIRCLE('',#76360,0.25);
#6321=CIRCLE('',#76361,0.25);
#6322=CIRCLE('',#76362,0.25);
#6323=CIRCLE('',#76364,43.18);
#6324=CIRCLE('',#76366,0.25);
#6325=CIRCLE('',#76367,0.25);
#6326=CIRCLE('',#76368,0.25);
#6327=CIRCLE('',#76369,43.18);
#6328=CIRCLE('',#76370,43.18);
#6329=CIRCLE('',#76371,0.25);
#6330=CIRCLE('',#76372,0.25);
#6331=CIRCLE('',#76373,43.18);
#6332=CIRCLE('',#76374,0.25);
#6333=CIRCLE('',#76375,43.18);
#6334=CIRCLE('',#76376,0.25);
#6335=CIRCLE('',#76377,0.25);
#6336=CIRCLE('',#76378,0.25);
#6337=CIRCLE('',#76379,0.25);
#6338=CIRCLE('',#76380,0.25);
#6339=CIRCLE('',#76381,0.25);
#6340=CIRCLE('',#76382,0.25);
#6341=CIRCLE('',#76383,0.25);
#6342=CIRCLE('',#76384,0.25);
#6343=CIRCLE('',#76385,0.25);
#6344=CIRCLE('',#76386,0.25);
#6345=CIRCLE('',#76387,0.25);
#6346=CIRCLE('',#76388,0.25);
#6347=CIRCLE('',#76389,0.25);
#6348=CIRCLE('',#76390,0.25);
#6349=CIRCLE('',#76391,0.25);
#6350=CIRCLE('',#76392,0.25);
#6351=CIRCLE('',#76393,0.25);
#6352=CIRCLE('',#76394,0.25);
#6353=CIRCLE('',#76395,0.25);
#6354=CIRCLE('',#76396,0.25);
#6355=CIRCLE('',#76397,0.25);
#6356=CIRCLE('',#76398,0.25);
#6357=CIRCLE('',#76399,0.25);
#6358=CIRCLE('',#76400,0.25);
#6359=CIRCLE('',#76401,0.25);
#6360=CIRCLE('',#76402,0.25);
#6361=CIRCLE('',#76403,0.25);
#6362=CIRCLE('',#76404,0.25);
#6363=CIRCLE('',#76405,0.25);
#6364=CIRCLE('',#76406,0.25);
#6365=CIRCLE('',#76407,0.25);
#6366=CIRCLE('',#76408,0.25);
#6367=CIRCLE('',#76409,0.25);
#6368=CIRCLE('',#76410,0.25);
#6369=CIRCLE('',#76411,0.25);
#6370=CIRCLE('',#76412,0.25);
#6371=CIRCLE('',#76413,0.25);
#6372=CIRCLE('',#76414,0.249999999999999);
#6373=CIRCLE('',#76415,0.25);
#6374=CIRCLE('',#76416,0.25);
#6375=CIRCLE('',#76417,0.25);
#6376=CIRCLE('',#76418,0.249999999999999);
#6377=CIRCLE('',#76419,0.25);
#6378=CIRCLE('',#76420,0.25);
#6379=CIRCLE('',#76421,0.249999999999999);
#6380=CIRCLE('',#76422,0.25);
#6381=CIRCLE('',#76423,0.25);
#6382=CIRCLE('',#76424,0.25);
#6383=CIRCLE('',#76425,0.25);
#6384=CIRCLE('',#76426,0.249999999999999);
#6385=CIRCLE('',#76427,0.25);
#6386=CIRCLE('',#76428,0.25);
#6387=CIRCLE('',#76429,0.249999999999999);
#6388=CIRCLE('',#76430,43.18);
#6389=CIRCLE('',#76431,0.25);
#6390=CIRCLE('',#76432,0.25);
#6391=CIRCLE('',#76433,43.18);
#6392=CIRCLE('',#76434,0.25);
#6393=CIRCLE('',#76435,0.25);
#6394=CIRCLE('',#76436,43.18);
#6395=CIRCLE('',#76437,0.25);
#6396=CIRCLE('',#76438,43.18);
#6397=CIRCLE('',#76439,0.25);
#6398=CIRCLE('',#76440,0.25);
#6399=CIRCLE('',#76441,0.25);
#6400=CIRCLE('',#76442,0.25);
#6401=CIRCLE('',#76443,0.25);
#6402=CIRCLE('',#76444,0.25);
#6403=CIRCLE('',#76445,0.25);
#6404=CIRCLE('',#76446,0.25);
#6405=CIRCLE('',#76447,0.25);
#6406=CIRCLE('',#76448,0.25);
#6407=CIRCLE('',#76449,0.25);
#6408=CIRCLE('',#76450,0.25);
#6409=CIRCLE('',#76451,0.25);
#6410=CIRCLE('',#76452,0.25);
#6411=CIRCLE('',#76453,0.25);
#6412=CIRCLE('',#76454,0.25);
#6413=CIRCLE('',#76455,0.25);
#6414=CIRCLE('',#76456,0.25);
#6415=CIRCLE('',#76457,0.25);
#6416=CIRCLE('',#76458,0.25);
#6417=CIRCLE('',#76459,0.25);
#6418=CIRCLE('',#76460,0.25);
#6419=CIRCLE('',#76461,0.25);
#6420=CIRCLE('',#76462,0.25);
#6421=CIRCLE('',#76463,0.25);
#6422=CIRCLE('',#76464,0.25);
#6423=CIRCLE('',#76465,0.25);
#6424=CIRCLE('',#76466,0.25);
#6425=CIRCLE('',#76467,0.25);
#6426=CIRCLE('',#76468,0.25);
#6427=CIRCLE('',#76469,0.25);
#6428=CIRCLE('',#76470,0.25);
#6429=CIRCLE('',#76471,0.25);
#6430=CIRCLE('',#76472,0.25);
#6431=CIRCLE('',#76473,0.25);
#6432=CIRCLE('',#76474,0.25);
#6433=CIRCLE('',#76475,0.25);
#6434=CIRCLE('',#76476,0.25);
#6435=CIRCLE('',#76477,0.249999999999999);
#6436=CIRCLE('',#76478,0.25);
#6437=CIRCLE('',#76479,0.25);
#6438=CIRCLE('',#76480,0.25);
#6439=CIRCLE('',#76481,0.249999999999999);
#6440=CIRCLE('',#76482,0.249999999999999);
#6441=CIRCLE('',#76483,0.25);
#6442=CIRCLE('',#76484,0.25);
#6443=CIRCLE('',#76485,0.25);
#6444=CIRCLE('',#76486,0.25);
#6445=CIRCLE('',#76487,0.25);
#6446=CIRCLE('',#76488,0.25);
#6447=CIRCLE('',#76489,0.249999999999999);
#6448=CIRCLE('',#76490,0.249999999999999);
#6449=CIRCLE('',#76491,0.25);
#6450=CIRCLE('',#76492,0.25);
#6451=CIRCLE('',#76493,0.25);
#6452=CIRCLE('',#76494,0.25);
#6453=CIRCLE('',#76495,43.18);
#6454=CIRCLE('',#76496,0.25);
#6455=CIRCLE('',#76497,0.25);
#6456=CIRCLE('',#76498,0.25);
#6457=CIRCLE('',#76499,0.25);
#6458=CIRCLE('',#76500,0.25);
#6459=CIRCLE('',#76501,0.25);
#6460=CIRCLE('',#76502,0.25);
#6461=CIRCLE('',#76503,0.25);
#6462=CIRCLE('',#76504,0.25);
#6463=CIRCLE('',#76505,0.25);
#6464=CIRCLE('',#76506,0.25);
#6465=CIRCLE('',#76507,0.25);
#6466=CIRCLE('',#76508,0.25);
#6467=CIRCLE('',#76509,0.25);
#6468=CIRCLE('',#76510,0.25);
#6469=CIRCLE('',#76511,0.25);
#6470=CIRCLE('',#76512,0.25);
#6471=CIRCLE('',#76513,0.25);
#6472=CIRCLE('',#76514,0.25);
#6473=CIRCLE('',#76515,0.25);
#6474=CIRCLE('',#76516,0.25);
#6475=CIRCLE('',#76517,0.25);
#6476=CIRCLE('',#76518,0.25);
#6477=CIRCLE('',#76519,0.25);
#6478=CIRCLE('',#76520,0.25);
#6479=CIRCLE('',#76521,0.25);
#6480=CIRCLE('',#76522,0.25);
#6481=CIRCLE('',#76523,0.25);
#6482=CIRCLE('',#76524,0.25);
#6483=CIRCLE('',#76525,0.25);
#6484=CIRCLE('',#76526,0.25);
#6485=CIRCLE('',#76527,0.25);
#6486=CIRCLE('',#76528,0.25);
#6487=CIRCLE('',#76529,0.25);
#6488=CIRCLE('',#76530,0.25);
#6489=CIRCLE('',#76531,0.25);
#6490=CIRCLE('',#76532,0.25);
#6491=CIRCLE('',#76533,0.25);
#6492=CIRCLE('',#76534,0.25);
#6493=CIRCLE('',#76535,0.25);
#6494=CIRCLE('',#76536,0.25);
#6495=CIRCLE('',#76537,0.25);
#6496=CIRCLE('',#76539,43.18);
#6497=CIRCLE('',#76541,0.25);
#6498=CIRCLE('',#76542,0.25);
#6499=CIRCLE('',#76543,0.25);
#6500=CIRCLE('',#76544,43.18);
#6501=CIRCLE('',#76545,43.18);
#6502=CIRCLE('',#76546,0.25);
#6503=CIRCLE('',#76547,0.25);
#6504=CIRCLE('',#76548,43.18);
#6505=CIRCLE('',#76549,0.25);
#6506=CIRCLE('',#76550,43.18);
#6507=CIRCLE('',#76551,0.25);
#6508=CIRCLE('',#76552,0.25);
#6509=CIRCLE('',#76553,0.25);
#6510=CIRCLE('',#76554,0.25);
#6511=CIRCLE('',#76555,0.25);
#6512=CIRCLE('',#76556,0.25);
#6513=CIRCLE('',#76557,0.25);
#6514=CIRCLE('',#76558,0.25);
#6515=CIRCLE('',#76559,0.25);
#6516=CIRCLE('',#76560,0.25);
#6517=CIRCLE('',#76561,0.25);
#6518=CIRCLE('',#76562,0.25);
#6519=CIRCLE('',#76563,0.25);
#6520=CIRCLE('',#76564,0.25);
#6521=CIRCLE('',#76565,0.25);
#6522=CIRCLE('',#76566,0.25);
#6523=CIRCLE('',#76567,0.25);
#6524=CIRCLE('',#76568,0.25);
#6525=CIRCLE('',#76569,0.25);
#6526=CIRCLE('',#76570,0.25);
#6527=CIRCLE('',#76571,0.25);
#6528=CIRCLE('',#76572,0.25);
#6529=CIRCLE('',#76573,0.25);
#6530=CIRCLE('',#76574,0.25);
#6531=CIRCLE('',#76575,0.25);
#6532=CIRCLE('',#76576,0.25);
#6533=CIRCLE('',#76577,0.25);
#6534=CIRCLE('',#76578,0.25);
#6535=CIRCLE('',#76579,0.25);
#6536=CIRCLE('',#76580,0.25);
#6537=CIRCLE('',#76581,0.25);
#6538=CIRCLE('',#76582,0.25);
#6539=CIRCLE('',#76583,0.25);
#6540=CIRCLE('',#76584,0.25);
#6541=CIRCLE('',#76585,0.25);
#6542=CIRCLE('',#76586,0.25);
#6543=CIRCLE('',#76587,0.25);
#6544=CIRCLE('',#76588,0.25);
#6545=CIRCLE('',#76589,0.25);
#6546=CIRCLE('',#76590,0.25);
#6547=CIRCLE('',#76591,0.25);
#6548=CIRCLE('',#76592,0.25);
#6549=CIRCLE('',#76593,0.25);
#6550=CIRCLE('',#76594,0.25);
#6551=CIRCLE('',#76595,0.25);
#6552=CIRCLE('',#76596,0.25);
#6553=CIRCLE('',#76597,0.25);
#6554=CIRCLE('',#76598,0.25);
#6555=CIRCLE('',#76599,0.25);
#6556=CIRCLE('',#76600,0.25);
#6557=CIRCLE('',#76601,0.25);
#6558=CIRCLE('',#76602,0.25);
#6559=CIRCLE('',#76603,0.25);
#6560=CIRCLE('',#76604,0.25);
#6561=CIRCLE('',#76605,43.18);
#6562=CIRCLE('',#76606,0.25);
#6563=CIRCLE('',#76607,0.25);
#6564=CIRCLE('',#76608,43.18);
#6565=CIRCLE('',#76609,0.25);
#6566=CIRCLE('',#76610,0.25);
#6567=CIRCLE('',#76611,43.18);
#6568=CIRCLE('',#76612,0.25);
#6569=CIRCLE('',#76613,43.18);
#6570=CIRCLE('',#76614,0.25);
#6571=CIRCLE('',#76615,0.25);
#6572=CIRCLE('',#76616,0.25);
#6573=CIRCLE('',#76617,0.25);
#6574=CIRCLE('',#76618,0.25);
#6575=CIRCLE('',#76619,0.25);
#6576=CIRCLE('',#76620,0.25);
#6577=CIRCLE('',#76621,0.25);
#6578=CIRCLE('',#76622,0.25);
#6579=CIRCLE('',#76623,0.25);
#6580=CIRCLE('',#76624,0.25);
#6581=CIRCLE('',#76625,0.25);
#6582=CIRCLE('',#76626,0.25);
#6583=CIRCLE('',#76627,0.25);
#6584=CIRCLE('',#76628,0.25);
#6585=CIRCLE('',#76629,0.25);
#6586=CIRCLE('',#76630,0.25);
#6587=CIRCLE('',#76631,0.25);
#6588=CIRCLE('',#76632,0.25);
#6589=CIRCLE('',#76633,0.25);
#6590=CIRCLE('',#76634,0.25);
#6591=CIRCLE('',#76635,0.25);
#6592=CIRCLE('',#76636,0.25);
#6593=CIRCLE('',#76637,0.25);
#6594=CIRCLE('',#76638,0.25);
#6595=CIRCLE('',#76639,0.25);
#6596=CIRCLE('',#76640,0.25);
#6597=CIRCLE('',#76641,0.25);
#6598=CIRCLE('',#76642,0.25);
#6599=CIRCLE('',#76643,0.25);
#6600=CIRCLE('',#76644,0.25);
#6601=CIRCLE('',#76645,0.25);
#6602=CIRCLE('',#76646,0.25);
#6603=CIRCLE('',#76647,0.25);
#6604=CIRCLE('',#76648,0.25);
#6605=CIRCLE('',#76649,0.25);
#6606=CIRCLE('',#76650,0.25);
#6607=CIRCLE('',#76651,0.25);
#6608=CIRCLE('',#76652,0.25);
#6609=CIRCLE('',#76653,0.25);
#6610=CIRCLE('',#76654,0.25);
#6611=CIRCLE('',#76655,0.25);
#6612=CIRCLE('',#76656,0.25);
#6613=CIRCLE('',#76657,0.25);
#6614=CIRCLE('',#76658,0.25);
#6615=CIRCLE('',#76659,0.25);
#6616=CIRCLE('',#76660,0.25);
#6617=CIRCLE('',#76661,0.25);
#6618=CIRCLE('',#76662,0.25);
#6619=CIRCLE('',#76663,0.25);
#6620=CIRCLE('',#76664,0.25);
#6621=CIRCLE('',#76665,0.25);
#6622=CIRCLE('',#76666,0.25);
#6623=CIRCLE('',#76667,0.25);
#6624=CIRCLE('',#76668,0.25);
#6625=CIRCLE('',#76669,0.25);
#6626=CIRCLE('',#76670,43.18);
#6627=CIRCLE('',#76671,0.25);
#6628=CIRCLE('',#76672,0.25);
#6629=CIRCLE('',#76673,0.25);
#6630=CIRCLE('',#76674,0.25);
#6631=CIRCLE('',#76675,0.25);
#6632=CIRCLE('',#76676,0.25);
#6633=CIRCLE('',#76677,0.25);
#6634=CIRCLE('',#76678,0.25);
#6635=CIRCLE('',#76679,0.25);
#6636=CIRCLE('',#76680,0.25);
#6637=CIRCLE('',#76681,0.25);
#6638=CIRCLE('',#76682,0.25);
#6639=CIRCLE('',#76683,0.25);
#6640=CIRCLE('',#76684,0.25);
#6641=CIRCLE('',#76685,0.25);
#6642=CIRCLE('',#76686,0.25);
#6643=CIRCLE('',#76687,0.25);
#6644=CIRCLE('',#76688,0.25);
#6645=CIRCLE('',#76689,0.25);
#6646=CIRCLE('',#76690,0.25);
#6647=CIRCLE('',#76691,0.25);
#6648=CIRCLE('',#76692,0.25);
#6649=CIRCLE('',#76693,0.25);
#6650=CIRCLE('',#76694,0.25);
#6651=CIRCLE('',#76695,0.25);
#6652=CIRCLE('',#76696,0.25);
#6653=CIRCLE('',#76697,43.18);
#6654=CIRCLE('',#76698,43.18);
#6655=CIRCLE('',#76699,0.25);
#6656=CIRCLE('',#76700,0.25);
#6657=CIRCLE('',#76701,43.18);
#6658=CIRCLE('',#76702,0.25);
#6659=CIRCLE('',#76703,43.18);
#6660=CIRCLE('',#76704,0.25);
#6661=CIRCLE('',#76705,0.25);
#6662=CIRCLE('',#76706,0.25);
#6663=CIRCLE('',#76707,0.25);
#6664=CIRCLE('',#76708,0.25);
#6665=CIRCLE('',#76709,0.25);
#6666=CIRCLE('',#76710,0.25);
#6667=CIRCLE('',#76711,0.25);
#6668=CIRCLE('',#76712,0.25);
#6669=CIRCLE('',#76713,0.25);
#6670=CIRCLE('',#76714,0.25);
#6671=CIRCLE('',#76715,0.25);
#6672=CIRCLE('',#76716,0.25);
#6673=CIRCLE('',#76717,0.25);
#6674=CIRCLE('',#76718,0.25);
#6675=CIRCLE('',#76719,0.25);
#6676=CIRCLE('',#76720,0.25);
#6677=CIRCLE('',#76721,0.25);
#6678=CIRCLE('',#76722,0.25);
#6679=CIRCLE('',#76723,0.25);
#6680=CIRCLE('',#76724,0.25);
#6681=CIRCLE('',#76725,0.25);
#6682=CIRCLE('',#76726,0.25);
#6683=CIRCLE('',#76727,0.25);
#6684=CIRCLE('',#76728,0.25);
#6685=CIRCLE('',#76729,0.25);
#6686=CIRCLE('',#76730,0.25);
#6687=CIRCLE('',#76731,0.25);
#6688=CIRCLE('',#76732,0.25);
#6689=CIRCLE('',#76733,0.25);
#6690=CIRCLE('',#76734,0.25);
#6691=CIRCLE('',#76735,0.25);
#6692=CIRCLE('',#76736,0.25);
#6693=CIRCLE('',#76737,0.25);
#6694=CIRCLE('',#76738,0.249999999999999);
#6695=CIRCLE('',#76739,0.25);
#6696=CIRCLE('',#76740,0.25);
#6697=CIRCLE('',#76741,0.249999999999999);
#6698=CIRCLE('',#76742,0.25);
#6699=CIRCLE('',#76743,0.25);
#6700=CIRCLE('',#76744,0.25);
#6701=CIRCLE('',#76745,0.249999999999999);
#6702=CIRCLE('',#76746,0.25);
#6703=CIRCLE('',#76747,0.25);
#6704=CIRCLE('',#76748,0.25);
#6705=CIRCLE('',#76749,0.25);
#6706=CIRCLE('',#76750,0.25);
#6707=CIRCLE('',#76751,0.25);
#6708=CIRCLE('',#76752,0.25);
#6709=CIRCLE('',#76753,0.25);
#6710=CIRCLE('',#76754,0.25);
#6711=CIRCLE('',#76755,0.25);
#6712=CIRCLE('',#76756,0.25);
#6713=CIRCLE('',#76757,0.25);
#6714=CIRCLE('',#76758,43.18);
#6715=CIRCLE('',#76759,0.25);
#6716=CIRCLE('',#76760,0.25);
#6717=CIRCLE('',#76761,43.18);
#6718=CIRCLE('',#76762,0.25);
#6719=CIRCLE('',#76763,0.25);
#6720=CIRCLE('',#76764,43.18);
#6721=CIRCLE('',#76765,0.25);
#6722=CIRCLE('',#76766,43.18);
#6723=CIRCLE('',#76767,0.25);
#6724=CIRCLE('',#76768,0.25);
#6725=CIRCLE('',#76769,0.25);
#6726=CIRCLE('',#76770,0.25);
#6727=CIRCLE('',#76771,0.25);
#6728=CIRCLE('',#76772,0.25);
#6729=CIRCLE('',#76773,0.25);
#6730=CIRCLE('',#76774,0.25);
#6731=CIRCLE('',#76775,0.25);
#6732=CIRCLE('',#76776,0.25);
#6733=CIRCLE('',#76777,0.25);
#6734=CIRCLE('',#76778,0.25);
#6735=CIRCLE('',#76779,0.25);
#6736=CIRCLE('',#76780,0.25);
#6737=CIRCLE('',#76781,0.25);
#6738=CIRCLE('',#76782,0.25);
#6739=CIRCLE('',#76783,0.25);
#6740=CIRCLE('',#76784,0.25);
#6741=CIRCLE('',#76785,0.25);
#6742=CIRCLE('',#76786,0.25);
#6743=CIRCLE('',#76787,0.25);
#6744=CIRCLE('',#76788,0.25);
#6745=CIRCLE('',#76789,0.25);
#6746=CIRCLE('',#76790,0.25);
#6747=CIRCLE('',#76791,0.25);
#6748=CIRCLE('',#76792,0.25);
#6749=CIRCLE('',#76793,0.25);
#6750=CIRCLE('',#76794,0.25);
#6751=CIRCLE('',#76795,0.25);
#6752=CIRCLE('',#76796,0.25);
#6753=CIRCLE('',#76797,0.25);
#6754=CIRCLE('',#76798,0.25);
#6755=CIRCLE('',#76799,0.25);
#6756=CIRCLE('',#76800,0.25);
#6757=CIRCLE('',#76801,0.249999999999999);
#6758=CIRCLE('',#76802,0.249999999999999);
#6759=CIRCLE('',#76803,0.25);
#6760=CIRCLE('',#76804,0.25);
#6761=CIRCLE('',#76805,0.25);
#6762=CIRCLE('',#76806,0.249999999999999);
#6763=CIRCLE('',#76807,0.25);
#6764=CIRCLE('',#76808,0.25);
#6765=CIRCLE('',#76809,0.25);
#6766=CIRCLE('',#76810,0.25);
#6767=CIRCLE('',#76811,0.25);
#6768=CIRCLE('',#76812,0.25);
#6769=CIRCLE('',#76813,0.25);
#6770=CIRCLE('',#76814,0.25);
#6771=CIRCLE('',#76815,0.25);
#6772=CIRCLE('',#76816,0.25);
#6773=CIRCLE('',#76817,0.25);
#6774=CIRCLE('',#76818,0.25);
#6775=CIRCLE('',#76819,0.25);
#6776=CIRCLE('',#76820,0.25);
#6777=CIRCLE('',#76821,0.25);
#6778=CIRCLE('',#76822,0.25);
#6779=CIRCLE('',#76823,43.18);
#6780=CIRCLE('',#76824,0.25);
#6781=CIRCLE('',#76825,0.25);
#6782=CIRCLE('',#76826,0.25);
#6783=CIRCLE('',#76827,0.25);
#6784=CIRCLE('',#76828,0.25);
#6785=CIRCLE('',#76829,0.25);
#6786=CIRCLE('',#76830,0.25);
#6787=CIRCLE('',#76831,0.25);
#6788=CIRCLE('',#76832,0.25);
#6789=CIRCLE('',#76833,0.25);
#6790=CIRCLE('',#76834,0.25);
#6791=CIRCLE('',#76835,0.25);
#6792=CIRCLE('',#76836,0.25);
#6793=CIRCLE('',#76837,0.25);
#6794=CIRCLE('',#76838,0.25);
#6795=CIRCLE('',#76839,0.25);
#6796=CIRCLE('',#76840,0.25);
#6797=CIRCLE('',#76841,0.25);
#6798=CIRCLE('',#76842,0.25);
#6799=CIRCLE('',#76843,0.25);
#6800=CIRCLE('',#76844,43.18);
#6801=CIRCLE('',#76846,0.25);
#6802=CIRCLE('',#76847,0.25);
#6803=CIRCLE('',#76848,0.25);
#6804=CIRCLE('',#76851,43.18);
#6805=CIRCLE('',#76853,0.25);
#6806=CIRCLE('',#76854,0.25);
#6807=CIRCLE('',#76855,0.25);
#6808=CIRCLE('',#76856,0.25);
#6809=CIRCLE('',#76857,0.25);
#6810=CIRCLE('',#76858,0.25);
#6811=CIRCLE('',#76859,0.25);
#6812=CIRCLE('',#76860,0.25);
#6813=CIRCLE('',#76861,0.25);
#6814=CIRCLE('',#76862,0.25);
#6815=CIRCLE('',#76863,0.25);
#6816=CIRCLE('',#76864,0.25);
#6817=CIRCLE('',#76865,0.25);
#6818=CIRCLE('',#76866,0.25);
#6819=CIRCLE('',#76867,0.25);
#6820=CIRCLE('',#76868,0.25);
#6821=CIRCLE('',#76869,0.25);
#6822=CIRCLE('',#76870,0.25);
#6823=CIRCLE('',#76871,0.25);
#6824=CIRCLE('',#76872,0.25);
#6825=CIRCLE('',#76873,0.25);
#6826=CIRCLE('',#76874,0.25);
#6827=CIRCLE('',#76875,0.25);
#6828=CIRCLE('',#76876,0.25);
#6829=CIRCLE('',#76877,0.25);
#6830=CIRCLE('',#76878,0.25);
#6831=CIRCLE('',#76879,0.25);
#6832=CIRCLE('',#76880,0.25);
#6833=CIRCLE('',#76881,0.25);
#6834=CIRCLE('',#76882,0.25);
#6835=CIRCLE('',#76883,0.25);
#6836=CIRCLE('',#76884,0.25);
#6837=CIRCLE('',#76885,0.25);
#6838=CIRCLE('',#76886,0.25);
#6839=CIRCLE('',#76887,0.25);
#6840=CIRCLE('',#76888,0.25);
#6841=CIRCLE('',#76889,0.25);
#6842=CIRCLE('',#76890,0.25);
#6843=CIRCLE('',#76891,0.25);
#6844=CIRCLE('',#76892,0.25);
#6845=CIRCLE('',#76893,0.25);
#6846=CIRCLE('',#76894,0.25);
#6847=CIRCLE('',#76895,0.25);
#6848=CIRCLE('',#78300,1.75259999999999);
#6849=CIRCLE('',#78301,1.75259999999999);
#6850=CIRCLE('',#78303,3.41829900600849);
#6851=CIRCLE('',#78304,0.312420000000001);
#6852=CIRCLE('',#78305,3.73071900600849);
#6853=CIRCLE('',#78307,3.73071900600849);
#6854=CIRCLE('',#78309,0.312420000000002);
#6855=CIRCLE('',#78310,3.57328123592949);
#6856=CIRCLE('',#78312,7.17733621034643);
#6857=CIRCLE('',#78313,3.06750007783574);
#6858=CIRCLE('',#78314,7.17733621034643);
#6859=CIRCLE('',#78315,3.06750007783574);
#6860=CIRCLE('',#78317,3.175);
#6861=CIRCLE('',#78318,3.175);
#6862=CIRCLE('',#78325,1.7526);
#6863=CIRCLE('',#78326,1.7526);
#6864=CIRCLE('',#78328,3.4182990060085);
#6865=CIRCLE('',#78329,0.312420000000001);
#6866=CIRCLE('',#78330,3.7307190060085);
#6867=CIRCLE('',#78332,3.7307190060085);
#6868=CIRCLE('',#78334,0.312420000000002);
#6869=CIRCLE('',#78335,3.5732812359295);
#6870=CIRCLE('',#78337,7.17733621034647);
#6871=CIRCLE('',#78338,3.06750007783574);
#6872=CIRCLE('',#78339,7.17733621034647);
#6873=CIRCLE('',#78340,3.06750007783574);
#6874=CIRCLE('',#78342,3.175);
#6875=CIRCLE('',#78343,3.175);
#6876=CIRCLE('',#78356,0.5);
#6877=CIRCLE('',#78357,0.5);
#6878=CIRCLE('',#78358,2.);
#6879=CIRCLE('',#78361,2.);
#6880=CIRCLE('',#78362,0.5);
#6881=CIRCLE('',#78363,0.5);
#6882=CIRCLE('',#78366,2.);
#6883=CIRCLE('',#78367,0.5);
#6884=CIRCLE('',#78368,0.5);
#6885=CIRCLE('',#78371,2.);
#6886=CIRCLE('',#78372,0.5);
#6887=CIRCLE('',#78373,0.5);
#6888=CIRCLE('',#78375,0.5);
#6889=CIRCLE('',#78377,0.5);
#6890=CIRCLE('',#78378,0.5);
#6891=CIRCLE('',#78380,0.5);
#6892=CIRCLE('',#78382,0.5);
#6893=CIRCLE('',#78384,0.5);
#6894=CIRCLE('',#78386,0.5);
#6895=CIRCLE('',#78388,0.5);
#6896=CIRCLE('',#78390,0.5);
#6897=CIRCLE('',#78392,0.5);
#6898=CIRCLE('',#78394,0.5);
#6899=CIRCLE('',#78396,0.5);
#6900=CIRCLE('',#78398,0.5);
#6901=CIRCLE('',#78400,1.);
#6902=CIRCLE('',#78401,0.5);
#6903=CIRCLE('',#78402,0.5);
#6904=CIRCLE('',#78404,0.5);
#6905=CIRCLE('',#78406,0.5);
#6906=CIRCLE('',#78408,0.5);
#6907=CIRCLE('',#78410,1.);
#6908=CIRCLE('',#78411,0.5);
#6909=CIRCLE('',#78413,0.5);
#6910=CIRCLE('',#78414,0.5);
#6911=CIRCLE('',#78416,0.5);
#6912=CIRCLE('',#78418,0.5);
#6913=CIRCLE('',#78420,0.5);
#6914=CIRCLE('',#78422,0.5);
#6915=CIRCLE('',#78424,0.5);
#6916=CIRCLE('',#78426,0.5);
#6917=CIRCLE('',#78427,0.5);
#6918=CIRCLE('',#78429,0.500000000000001);
#6919=CIRCLE('',#78430,0.5);
#6920=CIRCLE('',#78432,0.5);
#6921=CIRCLE('',#78434,0.5);
#6922=CIRCLE('',#78436,0.5);
#6923=CIRCLE('',#78438,0.5);
#6924=CIRCLE('',#78440,0.5);
#6925=CIRCLE('',#78442,0.5);
#6926=CIRCLE('',#78444,0.5);
#6927=CIRCLE('',#78446,0.999999999999999);
#6928=CIRCLE('',#78447,0.5);
#6929=CIRCLE('',#78449,0.5);
#6930=CIRCLE('',#78451,0.5);
#6931=CIRCLE('',#78453,0.5);
#6932=CIRCLE('',#78455,0.5);
#6933=CIRCLE('',#78457,0.5);
#6934=CIRCLE('',#78459,1.);
#6935=CIRCLE('',#78460,0.5);
#6936=CIRCLE('',#78462,0.5);
#6937=CIRCLE('',#78464,0.5);
#6938=CIRCLE('',#78466,0.499999999999999);
#6939=CIRCLE('',#78468,0.5);
#6940=CIRCLE('',#78471,3.5);
#6941=CIRCLE('',#78472,3.5);
#6942=CIRCLE('',#78474,5.953125);
#6943=CIRCLE('',#78477,5.35164329377784);
#6944=CIRCLE('',#78478,5.43756925180957);
#6945=CIRCLE('',#78491,5.95312500000001);
#6946=CIRCLE('',#78492,5.95312500000001);
#6947=CIRCLE('',#78493,5.95312500000001);
#6948=CIRCLE('',#78507,5.44057247898392);
#6949=CIRCLE('',#78508,5.43756925180956);
#6950=CIRCLE('',#78513,2.);
#6951=CIRCLE('',#78516,2.);
#6952=CIRCLE('',#78519,2.);
#6953=CIRCLE('',#78522,2.);
#6954=CIRCLE('',#78530,5.43756925180958);
#6955=CIRCLE('',#78531,6.03905095803174);
#6956=CIRCLE('',#78533,5.43756925180958);
#6957=CIRCLE('',#78534,5.43756925180958);
#6958=CIRCLE('',#78535,6.03905095803174);
#6959=CIRCLE('',#78538,7.112);
#6960=CIRCLE('',#78539,7.112);
#6961=CIRCLE('',#78540,7.112);
#6962=CIRCLE('',#78541,7.112);
#6963=CIRCLE('',#78542,7.112);
#6964=CIRCLE('',#78543,7.112);
#6965=CIRCLE('',#78545,7.112);
#6966=CIRCLE('',#78546,7.112);
#6967=CIRCLE('',#78547,7.112);
#6968=CIRCLE('',#78548,7.112);
#6969=CIRCLE('',#78549,7.112);
#6970=CIRCLE('',#78550,7.112);
#6971=CIRCLE('',#78570,5.43756925180958);
#6972=CIRCLE('',#78571,6.03905095803174);
#6973=CIRCLE('',#78573,5.43756925180958);
#6974=CIRCLE('',#78574,5.43756925180958);
#6975=CIRCLE('',#78575,6.03905095803174);
#6976=CIRCLE('',#78578,7.112);
#6977=CIRCLE('',#78579,7.112);
#6978=CIRCLE('',#78580,7.112);
#6979=CIRCLE('',#78581,7.112);
#6980=CIRCLE('',#78582,7.112);
#6981=CIRCLE('',#78583,7.112);
#6982=CIRCLE('',#78585,7.112);
#6983=CIRCLE('',#78586,7.112);
#6984=CIRCLE('',#78587,7.112);
#6985=CIRCLE('',#78588,7.112);
#6986=CIRCLE('',#78589,7.112);
#6987=CIRCLE('',#78590,7.112);
#6988=CIRCLE('',#78610,1.8);
#6989=CIRCLE('',#78611,1.8);
#6990=CIRCLE('',#78612,1.8);
#6991=CIRCLE('',#78614,2.51415594773771);
#6992=CIRCLE('',#78616,3.04082693332768);
#6993=CIRCLE('',#78618,3.04499999999999);
#6994=CIRCLE('',#78624,0.999999999999998);
#6995=CIRCLE('',#78625,10.);
#6996=CIRCLE('',#78626,1.);
#6997=CIRCLE('',#78627,9.);
#6998=CIRCLE('',#78629,1.);
#6999=CIRCLE('',#78631,1.);
#7000=CIRCLE('',#78632,2.99999999999999);
#7001=CIRCLE('',#78633,3.99999999999999);
#7002=CIRCLE('',#78635,1.);
#7003=CIRCLE('',#78637,1.);
#7004=CIRCLE('',#78638,2.99999999999999);
#7005=CIRCLE('',#78639,3.99999999999999);
#7006=CIRCLE('',#78641,1.);
#7007=CIRCLE('',#78643,1.);
#7008=CIRCLE('',#78644,9.);
#7009=CIRCLE('',#78645,10.);
#7010=CIRCLE('',#78649,9.);
#7011=CIRCLE('',#78652,9.);
#7012=CIRCLE('',#78654,4.99999999999999);
#7013=CIRCLE('',#78655,4.99999999999999);
#7014=CIRCLE('',#78657,1.);
#7015=CIRCLE('',#78658,3.99999999999999);
#7016=CIRCLE('',#78659,1.);
#7017=CIRCLE('',#78660,2.99999999999999);
#7018=CIRCLE('',#78662,1.);
#7019=CIRCLE('',#78664,1.);
#7020=CIRCLE('',#78665,2.99999999999999);
#7021=CIRCLE('',#78666,3.99999999999999);
#7022=CIRCLE('',#78668,1.);
#7023=CIRCLE('',#78670,1.);
#7024=CIRCLE('',#78671,9.);
#7025=CIRCLE('',#78672,10.);
#7026=CIRCLE('',#78674,1.);
#7027=CIRCLE('',#78676,1.);
#7028=CIRCLE('',#78677,9.);
#7029=CIRCLE('',#78678,10.);
#7030=CIRCLE('',#78681,4.99999999999999);
#7031=CIRCLE('',#78682,4.99999999999999);
#7032=CIRCLE('',#78685,9.);
#7033=CIRCLE('',#78688,2.99999999999999);
#7034=CIRCLE('',#78690,1.);
#7035=CIRCLE('',#78691,10.);
#7036=CIRCLE('',#78692,1.00000000000001);
#7037=CIRCLE('',#78694,1.);
#7038=CIRCLE('',#78696,1.00000000000001);
#7039=CIRCLE('',#78697,2.99999999999999);
#7040=CIRCLE('',#78698,3.99999999999999);
#7041=CIRCLE('',#78700,1.);
#7042=CIRCLE('',#78702,1.);
#7043=CIRCLE('',#78703,2.99999999999999);
#7044=CIRCLE('',#78704,3.99999999999999);
#7045=CIRCLE('',#78706,1.);
#7046=CIRCLE('',#78708,1.00000000000001);
#7047=CIRCLE('',#78709,10.);
#7048=CIRCLE('',#78713,4.99999999999999);
#7049=CIRCLE('',#78714,4.99999999999999);
#7050=CIRCLE('',#78716,1.);
#7051=CIRCLE('',#78717,10.);
#7052=CIRCLE('',#78718,1.);
#7053=CIRCLE('',#78719,9.);
#7054=CIRCLE('',#78721,1.);
#7055=CIRCLE('',#78723,1.);
#7056=CIRCLE('',#78724,2.99999999999999);
#7057=CIRCLE('',#78725,3.99999999999999);
#7058=CIRCLE('',#78727,1.);
#7059=CIRCLE('',#78729,1.);
#7060=CIRCLE('',#78730,3.99999999999999);
#7061=CIRCLE('',#78732,1.);
#7062=CIRCLE('',#78734,1.);
#7063=CIRCLE('',#78735,10.);
#7064=CIRCLE('',#78739,4.99999999999999);
#7065=CIRCLE('',#78740,4.99999999999999);
#7066=CIRCLE('',#78742,1.);
#7067=CIRCLE('',#78743,1.);
#7068=CIRCLE('',#78745,1.);
#7069=CIRCLE('',#78746,5.99999999999999);
#7070=CIRCLE('',#78748,1.);
#7071=CIRCLE('',#78750,1.);
#7072=CIRCLE('',#78751,5.99999999999999);
#7073=CIRCLE('',#78753,1.);
#7074=CIRCLE('',#78755,1.);
#7075=CIRCLE('',#78756,1.);
#7076=CIRCLE('',#78757,6.35);
#7077=CIRCLE('',#78759,0.999999999999999);
#7078=CIRCLE('',#78760,1.);
#7079=CIRCLE('',#78762,1.);
#7080=CIRCLE('',#78763,5.99999999999999);
#7081=CIRCLE('',#78765,1.);
#7082=CIRCLE('',#78767,1.);
#7083=CIRCLE('',#78768,3.);
#7084=CIRCLE('',#78769,3.);
#7085=CIRCLE('',#78770,4.);
#7086=CIRCLE('',#78772,1.);
#7087=CIRCLE('',#78774,4.);
#7088=CIRCLE('',#78775,1.);
#7089=CIRCLE('',#78776,3.);
#7090=CIRCLE('',#78777,3.);
#7091=CIRCLE('',#78779,1.);
#7092=CIRCLE('',#78781,0.999999999999996);
#7093=CIRCLE('',#78782,5.99999999999999);
#7094=CIRCLE('',#78784,1.);
#7095=CIRCLE('',#78786,0.999999999999999);
#7096=CIRCLE('',#78787,5.99999999999999);
#7097=CIRCLE('',#78789,1.);
#7098=CIRCLE('',#78791,1.);
#7099=CIRCLE('',#78792,3.);
#7100=CIRCLE('',#78793,3.);
#7101=CIRCLE('',#78794,4.);
#7102=CIRCLE('',#78796,1.);
#7103=CIRCLE('',#78798,4.);
#7104=CIRCLE('',#78799,1.);
#7105=CIRCLE('',#78800,3.);
#7106=CIRCLE('',#78801,3.);
#7107=CIRCLE('',#78803,1.);
#7108=CIRCLE('',#78805,5.99999999999999);
#7109=CIRCLE('',#78809,5.99999999999999);
#7110=CIRCLE('',#78814,1.);
#7111=CIRCLE('',#78816,1.);
#7112=CIRCLE('',#78817,5.99999999999999);
#7113=CIRCLE('',#78819,1.);
#7114=CIRCLE('',#78821,1.);
#7115=CIRCLE('',#78836,0.999999999999999);
#7116=CIRCLE('',#78838,1.);
#7117=CIRCLE('',#78841,6.35);
#7118=CIRCLE('',#78843,1.);
#7119=CIRCLE('',#78844,1.);
#7120=CIRCLE('',#78852,37.2379999999994);
#7121=CIRCLE('',#78853,27.238);
#7122=CIRCLE('',#78855,37.2379999999994);
#7123=CIRCLE('',#78858,23.238);
#7124=CIRCLE('',#78859,23.238);
#7125=CIRCLE('',#78860,23.238);
#7126=CIRCLE('',#78861,23.238);
#7127=CIRCLE('',#78862,1.2000906390232);
#7128=CIRCLE('',#78864,3.99999999999996);
#7129=CIRCLE('',#78866,1.00000000000005);
#7130=CIRCLE('',#78867,22.2379999999999);
#7131=CIRCLE('',#78869,14.0000002086163);
#7132=CIRCLE('',#78871,14.5459555600157);
#7133=CIRCLE('',#78876,32.8161749145906);
#7134=CIRCLE('',#78877,34.1161749152962);
#7135=CIRCLE('',#78878,2637.82293267066);
#7136=CIRCLE('',#78880,0.899999749921929);
#7137=CIRCLE('',#78883,18.0000000005697);
#7138=CIRCLE('',#78884,0.512412064534924);
#7139=CIRCLE('',#78885,18.0000000000331);
#7140=CIRCLE('',#78886,0.512410817935711);
#7141=CIRCLE('',#78889,17.9999999996253);
#7142=CIRCLE('',#78890,0.512412151178798);
#7143=CIRCLE('',#78891,18.0000000003483);
#7144=CIRCLE('',#78892,0.512410802404376);
#7145=CIRCLE('',#78894,21.9130454462515);
#7146=CIRCLE('',#78896,21.0000000003451);
#7147=CIRCLE('',#78898,21.0000000000306);
#7148=CIRCLE('',#78900,32.8161749134181);
#7149=CIRCLE('',#78901,32.8161749133814);
#7150=CIRCLE('',#78902,32.8161749134184);
#7151=CIRCLE('',#78906,0.499999987360829);
#7152=CIRCLE('',#78908,29.3991586363225);
#7153=CIRCLE('',#78909,75.288876622176);
#7154=CIRCLE('',#78910,31.1162694580708);
#7155=CIRCLE('',#78911,75.2785615709392);
#7156=CIRCLE('',#78913,18.4181624299898);
#7157=CIRCLE('',#78915,18.4181624311474);
#7158=CIRCLE('',#78917,0.498764964012005);
#7159=CIRCLE('',#78918,20.404966098398);
#7160=CIRCLE('',#78919,21.0000000010885);
#7161=CIRCLE('',#78920,27.6678620842641);
#7162=CIRCLE('',#78923,21.913028439703);
#7163=CIRCLE('',#78924,20.9848907915631);
#7164=CIRCLE('',#78925,21.9133180780418);
#7165=CIRCLE('',#78927,0.496214710876445);
#7166=CIRCLE('',#78928,28.2927942281805);
#7167=CIRCLE('',#78930,20.4049660924221);
#7168=CIRCLE('',#78931,0.49876391208288);
#7169=CIRCLE('',#78933,20.9848907796596);
#7170=CIRCLE('',#78934,21.9128528574095);
#7171=CIRCLE('',#78937,0.99665400898214);
#7172=CIRCLE('',#78939,0.996653219062952);
#7173=CIRCLE('',#78941,77.2579317766449);
#7174=CIRCLE('',#78944,19.1691137568563);
#7175=CIRCLE('',#78947,0.996653488010101);
#7176=CIRCLE('',#78949,0.99665321650705);
#7177=CIRCLE('',#78951,19.1691137524596);
#7178=CIRCLE('',#78953,31.15311574918);
#7179=CIRCLE('',#78954,75.2923189840558);
#7180=CIRCLE('',#78955,29.3867326812477);
#7181=CIRCLE('',#78956,28.4081072450797);
#7182=CIRCLE('',#78957,10.0081965657099);
#7183=CIRCLE('',#78958,10.0081228022697);
#7184=CIRCLE('',#78961,28.4082310349302);
#7185=CIRCLE('',#78963,20.1822284992443);
#7186=CIRCLE('',#78966,0.989693633114816);
#7187=CIRCLE('',#78967,75.7969290749685);
#7188=CIRCLE('',#78968,9.51245823681866);
#7189=CIRCLE('',#78970,0.499999995881141);
#7190=CIRCLE('',#78971,10.0095396516913);
#7191=CIRCLE('',#78972,0.502664356304947);
#7192=CIRCLE('',#78973,0.499999996336301);
#7193=CIRCLE('',#78975,28.4082310317685);
#7194=CIRCLE('',#78977,10.0095703753028);
#7195=CIRCLE('',#78978,0.499999988102753);
#7196=CIRCLE('',#78979,9.51221325792548);
#7197=CIRCLE('',#78981,75.7809585151662);
#7198=CIRCLE('',#78982,1.06724102584954);
#7199=CIRCLE('',#78983,0.499991387898131);
#7200=CIRCLE('',#78984,75.7861669312379);
#7201=CIRCLE('',#78985,0.49996298059891);
#7202=CIRCLE('',#78989,0.499999991209603);
#7203=CIRCLE('',#78991,9.51185762944154);
#7204=CIRCLE('',#78994,21.0000000009089);
#7205=CIRCLE('',#79000,10.0095397324946);
#7206=CIRCLE('',#79001,9.50747188281713);
#7207=CIRCLE('',#79002,0.499999991176706);
#7208=CIRCLE('',#79004,17.9999999996554);
#7209=CIRCLE('',#79005,0.512411083421638);
#7210=CIRCLE('',#79006,17.9999999999995);
#7211=CIRCLE('',#79007,0.512411528844047);
#7212=CIRCLE('',#79009,17.9999999998211);
#7213=CIRCLE('',#79010,0.512411125938734);
#7214=CIRCLE('',#79011,18.0000000000923);
#7215=CIRCLE('',#79012,0.51241029606809);
#7216=CIRCLE('',#79014,18.4174601202803);
#7217=CIRCLE('',#79016,18.4181556156848);
#7218=CIRCLE('',#79017,18.416720573485);
#7219=CIRCLE('',#79018,0.51241028471822);
#7220=CIRCLE('',#79019,27.6677727472923);
#7221=CIRCLE('',#79020,75.2820254144632);
#7222=CIRCLE('',#79021,7.16631966060558);
#7223=CIRCLE('',#79024,18.4181624122121);
#7224=CIRCLE('',#79025,75.2853986346845);
#7225=CIRCLE('',#79026,20.4040868782874);
#7226=CIRCLE('',#79034,1.00015849280323);
#7227=CIRCLE('',#79036,77.3145340626171);
#7228=CIRCLE('',#79037,25.4755434581047);
#7229=CIRCLE('',#79038,18.0901042881034);
#7230=CIRCLE('',#79039,78.7933681651884);
#7231=CIRCLE('',#79040,28.0050623904854);
#7232=CIRCLE('',#79041,78.7933631059119);
#7233=CIRCLE('',#79043,32.1295275817561);
#7234=CIRCLE('',#79049,0.315115466023203);
#7235=CIRCLE('',#79052,77.3140534817873);
#7236=CIRCLE('',#79053,1.00200986682361);
#7237=CIRCLE('',#79054,25.4755367261768);
#7238=CIRCLE('',#79055,18.0856502923144);
#7239=CIRCLE('',#79056,78.7933583983118);
#7240=CIRCLE('',#79057,28.0050623295548);
#7241=CIRCLE('',#79058,78.793369925308);
#7242=CIRCLE('',#79060,32.1295279248041);
#7243=CIRCLE('',#79061,78.8196596586627);
#7244=CIRCLE('',#79062,78.8194905053731);
#7245=CIRCLE('',#79063,20.182228507175);
#7246=CIRCLE('',#79067,1.00015827310714);
#7247=CIRCLE('',#79071,7.15400560204156);
#7248=CIRCLE('',#79073,7.15472515110416);
#7249=CIRCLE('',#79074,7.15021247803795);
#7250=CIRCLE('',#79075,7.1713482111569);
#7251=CIRCLE('',#79076,4.99700542154692);
#7252=CIRCLE('',#79077,4.99700542154692);
#7253=CIRCLE('',#79078,4.9970053461646);
#7254=CIRCLE('',#79081,17.9999999999337);
#7255=CIRCLE('',#79082,18.0000000008256);
#7256=CIRCLE('',#79083,18.0000000008256);
#7257=CIRCLE('',#79085,18.0802543731925);
#7258=CIRCLE('',#79086,25.4762053849516);
#7259=CIRCLE('',#79087,25.4769994937159);
#7260=CIRCLE('',#79088,78.7933392399706);
#7261=CIRCLE('',#79089,28.00506232284);
#7262=CIRCLE('',#79090,78.7822059009496);
#7263=CIRCLE('',#79092,32.1295279358741);
#7264=CIRCLE('',#79093,75.8017780984632);
#7265=CIRCLE('',#79094,0.49999998803002);
#7266=CIRCLE('',#79097,9.51184049249769);
#7267=CIRCLE('',#79098,0.500017132868349);
#7268=CIRCLE('',#79102,75.2853986358849);
#7269=CIRCLE('',#79103,18.418162236762);
#7270=CIRCLE('',#79104,20.4049664871418);
#7271=CIRCLE('',#79106,75.2889937410245);
#7272=CIRCLE('',#79107,75.7966496554749);
#7273=CIRCLE('',#79108,29.3867859751115);
#7274=CIRCLE('',#79109,10.0081214461328);
#7275=CIRCLE('',#79110,75.7980548388708);
#7276=CIRCLE('',#79111,0.499999987959313);
#7277=CIRCLE('',#79112,75.2889792790227);
#7278=CIRCLE('',#79114,9.51221329806047);
#7279=CIRCLE('',#79115,0.499983607168052);
#7280=CIRCLE('',#79116,0.49824833339786);
#7281=CIRCLE('',#79117,0.496403791743178);
#7282=CIRCLE('',#79123,75.2889838464614);
#7283=CIRCLE('',#79124,29.386786271861);
#7284=CIRCLE('',#79125,0.500001628258385);
#7285=CIRCLE('',#79126,75.2889677461861);
#7286=CIRCLE('',#79128,1.0668405913626);
#7287=CIRCLE('',#79131,0.996653830775658);
#7288=CIRCLE('',#79133,19.1691138038485);
#7289=CIRCLE('',#79134,18.0000000006941);
#7290=CIRCLE('',#79136,0.500000000000661);
#7291=CIRCLE('',#79137,20.404336223652);
#7292=CIRCLE('',#79138,0.498765300715403);
#7293=CIRCLE('',#79139,21.0000000006606);
#7294=CIRCLE('',#79142,0.996653763461836);
#7295=CIRCLE('',#79145,0.996653093818);
#7296=CIRCLE('',#79148,19.1691137698867);
#7297=CIRCLE('',#79150,21.0000000007366);
#7298=CIRCLE('',#79151,0.49876459346177);
#7299=CIRCLE('',#79152,20.4033439852517);
#7300=CIRCLE('',#79153,20.4049243915956);
#7301=CIRCLE('',#79155,0.996653373798591);
#7302=CIRCLE('',#79157,0.99665291425446);
#7303=CIRCLE('',#79159,19.1691137846679);
#7304=CIRCLE('',#79161,0.498765462438922);
#7305=CIRCLE('',#79162,21.0000000009674);
#7306=CIRCLE('',#79163,0.498765001109198);
#7307=CIRCLE('',#79164,20.4041724110807);
#7308=CIRCLE('',#79165,18.4170824232024);
#7309=CIRCLE('',#79166,18.4175195305647);
#7310=CIRCLE('',#79167,20.4047185115891);
#7311=CIRCLE('',#79168,20.4037464254136);
#7312=CIRCLE('',#79169,21.0168633038604);
#7313=CIRCLE('',#79170,29.4515208441084);
#7314=CIRCLE('',#79172,5.99999546304829);
#7315=CIRCLE('',#79174,5.99997585382279);
#7316=CIRCLE('',#79176,5.9999849210256);
#7317=CIRCLE('',#79179,77.2555493074838);
#7318=CIRCLE('',#79183,5.99999479565999);
#7319=CIRCLE('',#79187,5.99997586757429);
#7320=CIRCLE('',#79189,77.2555493629805);
#7321=CIRCLE('',#79191,5.99998542770289);
#7322=CIRCLE('',#79193,4.9999999996637);
#7323=CIRCLE('',#79194,4.99999999955747);
#7324=CIRCLE('',#79195,1.00000000000005);
#7325=CIRCLE('',#79196,4.99999999955747);
#7326=CIRCLE('',#79198,0.996653225232467);
#7327=CIRCLE('',#79201,19.169113735235);
#7328=CIRCLE('',#79203,77.2562861367371);
#7329=CIRCLE('',#79205,0.498764926978777);
#7330=CIRCLE('',#79207,21.0000000007556);
#7331=CIRCLE('',#79208,0.498765040718609);
#7332=CIRCLE('',#79209,31.1162704080094);
#7333=CIRCLE('',#79210,0.200077570080554);
#7334=CIRCLE('',#79212,1.03427542211047);
#7335=CIRCLE('',#79213,0.831929237653414);
#7336=CIRCLE('',#79214,0.200080478438689);
#7337=CIRCLE('',#79215,31.1162704085995);
#7338=CIRCLE('',#79216,0.300024610851176);
#7339=CIRCLE('',#79221,0.999999213494634);
#7340=CIRCLE('',#79222,20.1822285116311);
#7341=CIRCLE('',#79226,22.741338186609);
#7342=CIRCLE('',#79228,32.1295271238646);
#7343=CIRCLE('',#79229,28.0050636530533);
#7344=CIRCLE('',#79230,25.4755520896005);
#7345=CIRCLE('',#79231,25.4755370073955);
#7346=CIRCLE('',#79232,18.0876131465321);
#7347=CIRCLE('',#79234,20.1822285038557);
#7348=CIRCLE('',#79236,20.9999999991401);
#7349=CIRCLE('',#79238,77.3145348331456);
#7350=CIRCLE('',#79239,0.999999382334158);
#7351=CIRCLE('',#79240,28.9572731438979);
#7352=CIRCLE('',#79241,28.6608920501955);
#7353=CIRCLE('',#79243,32.1295275095797);
#7354=CIRCLE('',#79244,28.0050626491489);
#7355=CIRCLE('',#79245,25.4755554176011);
#7356=CIRCLE('',#79246,78.7933597647017);
#7357=CIRCLE('',#79247,78.7933698163439);
#7358=CIRCLE('',#79248,18.0889381523413);
#7359=CIRCLE('',#79250,20.1822285307437);
#7360=CIRCLE('',#79252,21.0000000001008);
#7361=CIRCLE('',#79254,21.9135469856855);
#7362=CIRCLE('',#79256,32.1295275765023);
#7363=CIRCLE('',#79257,28.0050630856226);
#7364=CIRCLE('',#79258,25.4756915992192);
#7365=CIRCLE('',#79259,78.7933616594923);
#7366=CIRCLE('',#79260,18.0951176234779);
#7367=CIRCLE('',#79263,20.1822285135501);
#7368=CIRCLE('',#79266,21.0000000009334);
#7369=CIRCLE('',#79267,0.300000000008935);
#7370=CIRCLE('',#79268,0.200000057456519);
#7371=CIRCLE('',#79270,0.200000058255353);
#7372=CIRCLE('',#79271,0.199999999764194);
#7373=CIRCLE('',#79274,31.2824486423863);
#7374=CIRCLE('',#79275,0.499999999995402);
#7375=CIRCLE('',#79276,31.2837973469677);
#7376=CIRCLE('',#79278,3.00000000000369);
#7377=CIRCLE('',#79279,3.29999997820069);
#7378=CIRCLE('',#79280,0.2999999999999);
#7379=CIRCLE('',#79283,3.00087014860258);
#7380=CIRCLE('',#79284,0.299999999999906);
#7381=CIRCLE('',#79286,0.299999999999859);
#7382=CIRCLE('',#79287,0.300000057782597);
#7383=CIRCLE('',#79290,0.199985567275524);
#7384=CIRCLE('',#79292,0.200001765985208);
#7385=CIRCLE('',#79293,0.899971622284459);
#7386=CIRCLE('',#79298,0.199993171245581);
#7387=CIRCLE('',#79300,0.200000010036806);
#7388=CIRCLE('',#79301,0.20000001003695);
#7389=CIRCLE('',#79302,0.999999994846726);
#7390=CIRCLE('',#79303,0.499999999751478);
#7391=CIRCLE('',#79304,0.500000000535554);
#7392=CIRCLE('',#79305,0.499999999999883);
#7393=CIRCLE('',#79306,0.50000000605039);
#7394=CIRCLE('',#79307,1.00000000347089);
#7395=CIRCLE('',#79308,0.500000000206549);
#7396=CIRCLE('',#79309,0.500000002371865);
#7397=CIRCLE('',#79311,0.199999988081608);
#7398=CIRCLE('',#79312,0.199999988082299);
#7399=CIRCLE('',#79314,0.200000014129081);
#7400=CIRCLE('',#79315,0.200000014127464);
#7401=CIRCLE('',#79317,0.199999995222723);
#7402=CIRCLE('',#79318,0.199999995223087);
#7403=CIRCLE('',#79320,0.200000005977861);
#7404=CIRCLE('',#79321,0.200000005977305);
#7405=CIRCLE('',#79323,0.599999999539832);
#7406=CIRCLE('',#79324,0.300000000109647);
#7407=CIRCLE('',#79325,0.299999999999971);
#7408=CIRCLE('',#79327,1.90026857716629);
#7409=CIRCLE('',#79329,77.2562861640991);
#7410=CIRCLE('',#79331,20.9999999998892);
#7411=CIRCLE('',#79332,32.3764937209528);
#7412=CIRCLE('',#79336,77.2562861571023);
#7413=CIRCLE('',#79338,28.6608920481723);
#7414=CIRCLE('',#79341,77.2555493152645);
#7415=CIRCLE('',#79344,32.3764945299319);
#7416=CIRCLE('',#79347,77.2562861396265);
#7417=CIRCLE('',#79349,21.912945213111);
#7418=CIRCLE('',#79350,284.385047798347);
#7419=CIRCLE('',#79353,77.2555493792823);
#7420=CIRCLE('',#79355,28.6608920508784);
#7421=CIRCLE('',#79356,28.9572731281897);
#7422=CIRCLE('',#79357,28.9572731282164);
#7423=CIRCLE('',#79360,77.2555493679468);
#7424=CIRCLE('',#79363,36.9999999994384);
#7425=CIRCLE('',#79364,32.5502490383658);
#7426=CIRCLE('',#79365,31.9624422553815);
#7427=CIRCLE('',#79366,31.9624417127419);
#7428=CIRCLE('',#79367,32.5509042591577);
#7429=CIRCLE('',#79368,0.599999999292017);
#7430=CIRCLE('',#79369,31.2682568823273);
#7431=CIRCLE('',#79370,32.4672310011704);
#7432=CIRCLE('',#79372,0.300000000000112);
#7433=CIRCLE('',#79373,0.200000214264058);
#7434=CIRCLE('',#79375,32.4214580820567);
#7435=CIRCLE('',#79376,0.199999041940197);
#7436=CIRCLE('',#79377,0.199999010950258);
#7437=CIRCLE('',#79379,32.2785954845527);
#7438=CIRCLE('',#79380,0.199982744833638);
#7439=CIRCLE('',#79382,42.0736509673293);
#7440=CIRCLE('',#79383,41.5662160085493);
#7441=CIRCLE('',#79384,41.5009438369998);
#7442=CIRCLE('',#79386,41.5071819730745);
#7443=CIRCLE('',#79387,41.640097503673);
#7444=CIRCLE('',#79388,42.0737911644914);
#7445=CIRCLE('',#79391,4.09999999759848);
#7446=CIRCLE('',#79392,4.099999997597);
#7447=CIRCLE('',#79395,4.09999999790487);
#7448=CIRCLE('',#79396,4.09999999789244);
#7449=CIRCLE('',#79398,0.63250364144351);
#7450=CIRCLE('',#79399,0.500013407230919);
#7451=CIRCLE('',#79401,1.00000000388946);
#7452=CIRCLE('',#79404,55.4863697320581);
#7453=CIRCLE('',#79405,54.986314213032);
#7454=CIRCLE('',#79407,0.999999995123952);
#7455=CIRCLE('',#79410,51.451500237165);
#7456=CIRCLE('',#79411,1.04610853699711);
#7457=CIRCLE('',#79414,0.500000008597529);
#7458=CIRCLE('',#79415,0.500000008550048);
#7459=CIRCLE('',#79417,4.10000000175037);
#7460=CIRCLE('',#79418,4.10000000175604);
#7461=CIRCLE('',#79421,4.10000000171188);
#7462=CIRCLE('',#79422,4.10000000168875);
#7463=CIRCLE('',#79425,4.1000000018559);
#7464=CIRCLE('',#79426,4.10000000185048);
#7465=CIRCLE('',#79429,4.1000000020342);
#7466=CIRCLE('',#79430,4.10000000203451);
#7467=CIRCLE('',#79433,2.00000000168695);
#7468=CIRCLE('',#79434,2.98000013711954);
#7469=CIRCLE('',#79435,0.980000000000011);
#7470=CIRCLE('',#79437,1.39691670242628);
#7471=CIRCLE('',#79439,0.500054053920026);
#7472=CIRCLE('',#79440,1.90007229502526);
#7473=CIRCLE('',#79441,32.3764948131242);
#7474=CIRCLE('',#79443,0.500574121718709);
#7475=CIRCLE('',#79444,0.500016126203158);
#7476=CIRCLE('',#79445,1.39937276834686);
#7477=CIRCLE('',#79446,1.90006486875917);
#7478=CIRCLE('',#79448,32.2500000007482);
#7479=CIRCLE('',#79450,0.300013724675928);
#7480=CIRCLE('',#79454,0.499994712768824);
#7481=CIRCLE('',#79455,0.500018216545068);
#7482=CIRCLE('',#79458,33.2514040350092);
#7483=CIRCLE('',#79459,33.1232549616419);
#7484=CIRCLE('',#79460,33.2514041141027);
#7485=CIRCLE('',#79462,0.50001178372813);
#7486=CIRCLE('',#79463,0.500018218447049);
#7487=CIRCLE('',#79469,0.500000000020016);
#7488=CIRCLE('',#79470,0.502772485854144);
#7489=CIRCLE('',#79471,0.500003964745661);
#7490=CIRCLE('',#79472,33.2514040367322);
#7491=CIRCLE('',#79473,33.1232554997909);
#7492=CIRCLE('',#79474,33.2514041145904);
#7493=CIRCLE('',#79479,0.499994365210257);
#7494=CIRCLE('',#79480,0.500018218284334);
#7495=CIRCLE('',#79486,0.50001355873761);
#7496=CIRCLE('',#79488,3.41000603812045);
#7497=CIRCLE('',#79490,0.499993105846709);
#7498=CIRCLE('',#79493,28.9572731280303);
#7499=CIRCLE('',#79495,28.9572731278103);
#7500=CIRCLE('',#79497,28.957273128184);
#7501=CIRCLE('',#79502,0.499993159000556);
#7502=CIRCLE('',#79503,0.500008944325875);
#7503=CIRCLE('',#79505,32.2500000010909);
#7504=CIRCLE('',#79506,0.300000000000153);
#7505=CIRCLE('',#79508,0.300000000323277);
#7506=CIRCLE('',#79510,32.2083307623358);
#7507=CIRCLE('',#79513,32.8161749292366);
#7508=CIRCLE('',#79515,32.8161749292178);
#7509=CIRCLE('',#79517,0.300000611891133);
#7510=CIRCLE('',#79520,32.2500000006503);
#7511=CIRCLE('',#79521,0.300000000033886);
#7512=CIRCLE('',#79522,0.499999999961823);
#7513=CIRCLE('',#79523,0.499245373587745);
#7514=CIRCLE('',#79525,32.2499999934609);
#7515=CIRCLE('',#79526,0.495561059669682);
#7516=CIRCLE('',#79527,0.500000000158254);
#7517=CIRCLE('',#79528,0.500000000158254);
#7518=CIRCLE('',#79530,0.499999952976239);
#7519=CIRCLE('',#79531,0.500000018806193);
#7520=CIRCLE('',#79532,0.499999999909754);
#7521=CIRCLE('',#79534,0.500000008152275);
#7522=CIRCLE('',#79535,0.499999999999927);
#7523=CIRCLE('',#79536,42.6000015122084);
#7524=CIRCLE('',#79538,42.6000015122082);
#7525=CIRCLE('',#79541,0.499999999967716);
#7526=CIRCLE('',#79542,0.500000019348543);
#7527=CIRCLE('',#79544,0.50000000753453);
#7528=CIRCLE('',#79545,0.499999999999917);
#7529=CIRCLE('',#79547,41.4000015131572);
#7530=CIRCLE('',#79548,42.6000015118406);
#7531=CIRCLE('',#79550,0.499999986789285);
#7532=CIRCLE('',#79551,0.499999988407684);
#7533=CIRCLE('',#79553,0.199999992589541);
#7534=CIRCLE('',#79554,0.199999992590033);
#7535=CIRCLE('',#79556,0.199999990274175);
#7536=CIRCLE('',#79557,0.199999990274092);
#7537=CIRCLE('',#79559,0.200000009906878);
#7538=CIRCLE('',#79560,7.00000000159742);
#7539=CIRCLE('',#79561,41.0000015151063);
#7540=CIRCLE('',#79563,0.200000016031147);
#7541=CIRCLE('',#79564,0.200000016031528);
#7542=CIRCLE('',#79566,0.199999999284093);
#7543=CIRCLE('',#79567,0.199999999283889);
#7544=CIRCLE('',#79569,0.199999980241231);
#7545=CIRCLE('',#79570,0.200000007364595);
#7546=CIRCLE('',#79571,41.0000015144054);
#7547=CIRCLE('',#79572,7.00000000159278);
#7548=CIRCLE('',#79574,0.199999980241221);
#7549=CIRCLE('',#79576,2.00000000160345);
#7550=CIRCLE('',#79578,0.500000010479517);
#7551=CIRCLE('',#79579,0.49999996727269);
#7552=CIRCLE('',#79580,48.2999998627986);
#7553=CIRCLE('',#79581,47.7999371413147);
#7554=CIRCLE('',#79582,47.7930251290034);
#7555=CIRCLE('',#79583,48.2999998627984);
#7556=CIRCLE('',#79586,0.499999950606895);
#7557=CIRCLE('',#79587,0.50000001074303);
#7558=CIRCLE('',#79588,0.500000000000021);
#7559=CIRCLE('',#79590,47.0999998641367);
#7560=CIRCLE('',#79591,48.2999998627585);
#7561=CIRCLE('',#79593,0.499999999999811);
#7562=CIRCLE('',#79594,0.499999989973106);
#7563=CIRCLE('',#79596,2.00000000190615);
#7564=CIRCLE('',#79597,2.00000000015605);
#7565=CIRCLE('',#79599,2.00000000146149);
#7566=CIRCLE('',#79600,2.00000000198215);
#7567=CIRCLE('',#79604,55.4863697284977);
#7568=CIRCLE('',#79607,0.499935990853434);
#7569=CIRCLE('',#79608,0.500001510833304);
#7570=CIRCLE('',#79610,0.500007545865298);
#7571=CIRCLE('',#79611,0.500000007367535);
#7572=CIRCLE('',#79612,0.499999999932016);
#7573=CIRCLE('',#79614,50.9499780432681);
#7574=CIRCLE('',#79615,0.50001258142354);
#7575=CIRCLE('',#79617,0.499999991912282);
#7576=CIRCLE('',#79620,0.499999992200862);
#7577=CIRCLE('',#79621,0.499999999794403);
#7578=CIRCLE('',#79623,53.0863697287078);
#7579=CIRCLE('',#79624,53.086369728862);
#7580=CIRCLE('',#79627,0.500000008877955);
#7581=CIRCLE('',#79628,0.499999999994009);
#7582=CIRCLE('',#79630,50.9499780408344);
#7583=CIRCLE('',#79631,0.500000052984389);
#7584=CIRCLE('',#79633,0.200000002957748);
#7585=CIRCLE('',#79634,0.200000002957655);
#7586=CIRCLE('',#79636,0.199999990788496);
#7587=CIRCLE('',#79637,0.199999990788879);
#7588=CIRCLE('',#79639,0.199999985081575);
#7589=CIRCLE('',#79640,46.6999998648392);
#7590=CIRCLE('',#79641,7.00000000158101);
#7591=CIRCLE('',#79643,0.199999987826722);
#7592=CIRCLE('',#79644,0.199999987826724);
#7593=CIRCLE('',#79646,0.200000007052551);
#7594=CIRCLE('',#79647,0.200000007051893);
#7595=CIRCLE('',#79649,50.9499780479638);
#7596=CIRCLE('',#79650,0.200000003249424);
#7597=CIRCLE('',#79651,7.00000000141033);
#7598=CIRCLE('',#79653,0.199999988665318);
#7599=CIRCLE('',#79654,0.199999988665385);
#7600=CIRCLE('',#79656,0.200000008398008);
#7601=CIRCLE('',#79657,0.200000008398308);
#7602=CIRCLE('',#79659,50.9499780482497);
#7603=CIRCLE('',#79660,0.200000009521902);
#7604=CIRCLE('',#79661,7.00000000176438);
#7605=CIRCLE('',#79663,0.200000007924097);
#7606=CIRCLE('',#79664,0.200000007923876);
#7607=CIRCLE('',#79666,0.200000010624372);
#7608=CIRCLE('',#79667,46.699999864877);
#7609=CIRCLE('',#79668,0.200000018127233);
#7610=CIRCLE('',#79669,6.9999999974285);
#7611=CIRCLE('',#79671,0.200000018126883);
#7612=CIRCLE('',#79673,0.500000000000074);
#7613=CIRCLE('',#79674,0.499999997358141);
#7614=CIRCLE('',#79675,0.500000003316129);
#7615=CIRCLE('',#79676,52.5499780482033);
#7616=CIRCLE('',#79677,52.0499772383925);
#7617=CIRCLE('',#79678,52.0154903321346);
#7618=CIRCLE('',#79680,52.5499780482033);
#7619=CIRCLE('',#79683,51.3499780463215);
#7620=CIRCLE('',#79684,52.5499780482674);
#7621=CIRCLE('',#79686,0.499961950367602);
#7622=CIRCLE('',#79687,0.499999962458002);
#7623=CIRCLE('',#79688,0.499999999273338);
#7624=CIRCLE('',#79689,0.499999998870718);
#7625=CIRCLE('',#79691,0.499999941496044);
#7626=CIRCLE('',#79692,0.499999998885946);
#7627=CIRCLE('',#79694,0.499977345637847);
#7628=CIRCLE('',#79695,0.499999959825324);
#7629=CIRCLE('',#79696,0.499999950809212);
#7630=CIRCLE('',#79699,2.00000000276596);
#7631=CIRCLE('',#79700,0.979999999699617);
#7632=CIRCLE('',#79702,0.980000000000054);
#7633=CIRCLE('',#79703,0.980000000182924);
#7634=CIRCLE('',#79704,2.98000004269458);
#7635=CIRCLE('',#79705,2.98396957782926);
#7636=CIRCLE('',#79707,5.00000000147716);
#7637=CIRCLE('',#79711,2.00000000162958);
#7638=CIRCLE('',#79712,1.00000000006687);
#7639=CIRCLE('',#79713,2.99999999556283);
#7640=CIRCLE('',#79717,33.251403716864);
#7641=CIRCLE('',#79718,33.2514040348673);
#7642=CIRCLE('',#79722,32.2499999997832);
#7643=CIRCLE('',#79723,0.300000007729525);
#7644=CIRCLE('',#79725,0.500000000031658);
#7645=CIRCLE('',#79727,0.500000000000064);
#7646=CIRCLE('',#79729,0.899999305192229);
#7647=CIRCLE('',#79731,1232.29454424139);
#7648=CIRCLE('',#79732,1232.30345727527);
#7649=CIRCLE('',#79733,34.6361749152897);
#7650=CIRCLE('',#79735,0.899999313661125);
#7651=CIRCLE('',#79737,0.499999999813186);
#7652=CIRCLE('',#79742,0.899999305172935);
#7653=CIRCLE('',#79744,34.6361749149882);
#7654=CIRCLE('',#79746,0.899999314067155);
#7655=CIRCLE('',#79748,0.500000000192825);
#7656=CIRCLE('',#79751,141.140006834176);
#7657=CIRCLE('',#79753,36.9999999994384);
#7658=CIRCLE('',#79754,0.499999999674183);
#7659=CIRCLE('',#79755,0.499999999939573);
#7660=CIRCLE('',#79756,0.500000000772029);
#7661=CIRCLE('',#79757,29.1335031173795);
#7662=CIRCLE('',#79758,2.99999999132188);
#7663=CIRCLE('',#79759,30.4425732973175);
#7664=CIRCLE('',#79760,3.00087015324893);
#7665=CIRCLE('',#79761,0.450003682597834);
#7666=CIRCLE('',#79765,2.99999999945689);
#7667=CIRCLE('',#79767,32.250278197416);
#7668=CIRCLE('',#79768,32.2499999997834);
#7669=CIRCLE('',#79770,0.300012930203515);
#7670=CIRCLE('',#79772,34.7910008590895);
#7671=CIRCLE('',#79773,26.6074657411554);
#7672=CIRCLE('',#79775,0.899997624637731);
#7673=CIRCLE('',#79777,0.900001638369018);
#7674=CIRCLE('',#79780,32.2499999997832);
#7675=CIRCLE('',#79782,0.300012929614683);
#7676=CIRCLE('',#79785,0.499999714971502);
#7677=CIRCLE('',#79787,32.2500000002216);
#7678=CIRCLE('',#79790,2.00000000258161);
#7679=CIRCLE('',#79795,42.6000015124734);
#7680=CIRCLE('',#79798,42.1000041431145);
#7681=CIRCLE('',#79801,41.4000015130093);
#7682=CIRCLE('',#79804,47.2042407196504);
#7683=CIRCLE('',#79806,47.1986017547492);
#7684=CIRCLE('',#79810,4.59999999676752);
#7685=CIRCLE('',#79811,4.59999999961276);
#7686=CIRCLE('',#79814,41.0000015145904);
#7687=CIRCLE('',#79816,7.00000000158183);
#7688=CIRCLE('',#79818,41.0000015151227);
#7689=CIRCLE('',#79820,7.00000000159606);
#7690=CIRCLE('',#79822,5.00000000242836);
#7691=CIRCLE('',#79823,5.00000000012589);
#7692=CIRCLE('',#79825,2.00000000163178);
#7693=CIRCLE('',#79828,0.500011549866694);
#7694=CIRCLE('',#79830,48.2999998633072);
#7695=CIRCLE('',#79833,47.799999837632);
#7696=CIRCLE('',#79835,47.099999864068);
#7697=CIRCLE('',#79838,51.4499792247903);
#7698=CIRCLE('',#79845,46.6999998659857);
#7699=CIRCLE('',#79846,46.6999998637043);
#7700=CIRCLE('',#79848,0.499999999997729);
#7701=CIRCLE('',#79849,0.50000059836094);
#7702=CIRCLE('',#79850,0.499999999694671);
#7703=CIRCLE('',#79853,54.9863619231795);
#7704=CIRCLE('',#79854,0.499999999995102);
#7705=CIRCLE('',#79855,0.500000000788593);
#7706=CIRCLE('',#79856,0.499999999378072);
#7707=CIRCLE('',#79859,50.9499780432242);
#7708=CIRCLE('',#79860,50.9499780465654);
#7709=CIRCLE('',#79861,50.9499780432636);
#7710=CIRCLE('',#79863,1.00000004590964);
#7711=CIRCLE('',#79864,0.5000000000174);
#7712=CIRCLE('',#79865,0.499999999868237);
#7713=CIRCLE('',#79867,0.499999999999975);
#7714=CIRCLE('',#79868,0.999999999518239);
#7715=CIRCLE('',#79869,0.50000000000023);
#7716=CIRCLE('',#79871,53.5863697289479);
#7717=CIRCLE('',#79872,0.499999999969124);
#7718=CIRCLE('',#79874,0.499999999999961);
#7719=CIRCLE('',#79876,1.00000000000786);
#7720=CIRCLE('',#79877,0.499999999994711);
#7721=CIRCLE('',#79879,0.499999999999951);
#7722=CIRCLE('',#79881,0.999999987594381);
#7723=CIRCLE('',#79883,50.9499780408441);
#7724=CIRCLE('',#79885,7.00000000157531);
#7725=CIRCLE('',#79887,46.6999998652962);
#7726=CIRCLE('',#79889,7.00000000142099);
#7727=CIRCLE('',#79891,50.9499780480326);
#7728=CIRCLE('',#79893,7.00000000175653);
#7729=CIRCLE('',#79895,50.9499780484366);
#7730=CIRCLE('',#79897,6.99999999741373);
#7731=CIRCLE('',#79899,46.6999998640056);
#7732=CIRCLE('',#79901,0.979999999999486);
#7733=CIRCLE('',#79902,5.00000000208735);
#7734=CIRCLE('',#79903,6.00593145691018);
#7735=CIRCLE('',#79905,1.99999999744966);
#7736=CIRCLE('',#79906,1.99999999937597);
#7737=CIRCLE('',#79908,51.4813744941211);
#7738=CIRCLE('',#79910,0.49999999750719);
#7739=CIRCLE('',#79913,52.5499780463762);
#7740=CIRCLE('',#79915,0.499999999999983);
#7741=CIRCLE('',#79916,52.0499780723068);
#7742=CIRCLE('',#79918,0.50000000238337);
#7743=CIRCLE('',#79920,51.3499780463782);
#7744=CIRCLE('',#79925,0.500000000008048);
#7745=CIRCLE('',#79928,0.49999999982797);
#7746=CIRCLE('',#79929,0.499999994924875);
#7747=CIRCLE('',#79930,0.50000000015092);
#7748=CIRCLE('',#79934,0.979999999999993);
#7749=CIRCLE('',#79936,3.62000000019652);
#7750=CIRCLE('',#79937,0.980000000019738);
#7751=CIRCLE('',#79940,0.99999999999997);
#7752=CIRCLE('',#79941,5.00000000266821);
#7753=CIRCLE('',#79943,5.00000000208689);
#7754=CIRCLE('',#79944,1.00000000000011);
#7755=CIRCLE('',#79945,5.9999999000305);
#7756=CIRCLE('',#79947,2.97999999891731);
#7757=CIRCLE('',#79948,0.980000000656601);
#7758=CIRCLE('',#79950,0.979999999999937);
#7759=CIRCLE('',#79952,4.6000000001766);
#7760=CIRCLE('',#79953,3.61999999977382);
#7761=CIRCLE('',#79954,0.980000000014259);
#7762=CIRCLE('',#79957,5.00000000059766);
#7763=CIRCLE('',#79958,5.99999888651651);
#7764=CIRCLE('',#79959,1.00000000000011);
#7765=CIRCLE('',#79961,49.9499780465141);
#7766=CIRCLE('',#79964,1.00000000000005);
#7767=CIRCLE('',#79966,5.00000000011559);
#7768=CIRCLE('',#79969,1.00000000004651);
#7769=CIRCLE('',#79971,1.0000000000001);
#7770=CIRCLE('',#79973,4.59999999940938);
#7771=CIRCLE('',#79974,3.60000026291818);
#7772=CIRCLE('',#79975,3.60000000052868);
#7773=CIRCLE('',#79976,1.00000000007753);
#7774=CIRCLE('',#79979,5.99999999130254);
#7775=CIRCLE('',#79980,0.999999999999921);
#7776=CIRCLE('',#79981,5.00000000189497);
#7777=CIRCLE('',#79983,41.0000015150496);
#7778=CIRCLE('',#79985,0.999999999999888);
#7779=CIRCLE('',#79987,5.99999999646285);
#7780=CIRCLE('',#79989,34.6361749284895);
#7781=CIRCLE('',#79994,3.00087014863975);
#7782=CIRCLE('',#80009,31.9654173618632);
#7783=CIRCLE('',#80012,34.6361749023778);
#7784=CIRCLE('',#80014,31.9656942349279);
#7785=CIRCLE('',#80019,0.479423326153705);
#7786=CIRCLE('',#80023,34.5161748883769);
#7787=CIRCLE('',#80025,0.300011363305164);
#7788=CIRCLE('',#80027,32.7500000008053);
#7789=CIRCLE('',#80029,0.909255193840782);
#7790=CIRCLE('',#80030,0.899999742935404);
#7791=CIRCLE('',#80032,32.5499999800439);
#7792=CIRCLE('',#80033,0.50000021465022);
#7793=CIRCLE('',#80035,1.00000000197066);
#7794=CIRCLE('',#80036,0.999999999999908);
#7795=CIRCLE('',#80038,1.99999999986473);
#7796=CIRCLE('',#80039,1.00000000000026);
#7797=CIRCLE('',#80040,3.00000000199424);
#7798=CIRCLE('',#80043,41.0000015150896);
#7799=CIRCLE('',#80044,40.000001513101);
#7800=CIRCLE('',#80046,5.00000000277536);
#7801=CIRCLE('',#80048,0.499977486188518);
#7802=CIRCLE('',#80049,0.500000013741373);
#7803=CIRCLE('',#80050,0.49999999958595);
#7804=CIRCLE('',#80051,41.0000015151151);
#7805=CIRCLE('',#80052,0.499933849991383);
#7806=CIRCLE('',#80054,41.0000015159745);
#7807=CIRCLE('',#80055,0.49992732044184);
#7808=CIRCLE('',#80056,41.0000015151151);
#7809=CIRCLE('',#80059,41.0000015151151);
#7810=CIRCLE('',#80060,0.500026956521948);
#7811=CIRCLE('',#80061,0.499955628032043);
#7812=CIRCLE('',#80063,0.499999982184182);
#7813=CIRCLE('',#80067,40.0000015128622);
#7814=CIRCLE('',#80068,40.0000015126099);
#7815=CIRCLE('',#80071,46.6999998662818);
#7816=CIRCLE('',#80073,46.6999998662818);
#7817=CIRCLE('',#80074,0.500020842968936);
#7818=CIRCLE('',#80075,0.499985830619813);
#7819=CIRCLE('',#80077,0.49999999275521);
#7820=CIRCLE('',#80079,41.0000015151114);
#7821=CIRCLE('',#80080,40.0000015130483);
#7822=CIRCLE('',#80081,45.6999998654332);
#7823=CIRCLE('',#80082,46.6999998662954);
#7824=CIRCLE('',#80083,41.0000015153888);
#7825=CIRCLE('',#80084,0.200000007327856);
#7826=CIRCLE('',#80085,0.200000009906357);
#7827=CIRCLE('',#80086,2.24999999654651);
#7828=CIRCLE('',#80088,24.1833857737842);
#7829=CIRCLE('',#80090,46.6999998663506);
#7830=CIRCLE('',#80093,5.00000000203208);
#7831=CIRCLE('',#80097,45.6999998655527);
#7832=CIRCLE('',#80098,45.6999998656163);
#7833=CIRCLE('',#80100,50.9499780428489);
#7834=CIRCLE('',#80101,0.50001995568049);
#7835=CIRCLE('',#80102,0.499982253171914);
#7836=CIRCLE('',#80104,0.50000001117721);
#7837=CIRCLE('',#80106,4.99999999643317);
#7838=CIRCLE('',#80107,4.60000000206544);
#7839=CIRCLE('',#80108,46.6999998664263);
#7840=CIRCLE('',#80109,45.6999998654355);
#7841=CIRCLE('',#80110,45.6999998636623);
#7842=CIRCLE('',#80111,49.9499780465395);
#7843=CIRCLE('',#80112,50.9499780428633);
#7844=CIRCLE('',#80113,5.00000000203296);
#7845=CIRCLE('',#80114,4.60000000174002);
#7846=CIRCLE('',#80115,5.00000000156466);
#7847=CIRCLE('',#80116,2.25000000161954);
#7848=CIRCLE('',#80117,2.25000000160365);
#7849=CIRCLE('',#80118,0.200000010627211);
#7850=CIRCLE('',#80119,0.200000009520218);
#7851=CIRCLE('',#80120,0.200000003250259);
#7852=CIRCLE('',#80121,0.199999985082062);
#7853=CIRCLE('',#80124,50.949978043127);
#7854=CIRCLE('',#80125,0.999999999768423);
#7855=CIRCLE('',#80126,49.9499812135614);
#7856=CIRCLE('',#80128,0.499999454714813);
#7857=CIRCLE('',#80129,0.500000002220123);
#7858=CIRCLE('',#80130,0.499993602393456);
#7859=CIRCLE('',#80131,50.9499780428491);
#7860=CIRCLE('',#80136,49.9499780459066);
#7861=CIRCLE('',#80137,49.9499780461925);
#7862=CIRCLE('',#80140,0.499999999999864);
#7863=CIRCLE('',#80141,0.500000000707769);
#7864=CIRCLE('',#80143,50.9499780429008);
#7865=CIRCLE('',#80144,49.9499780465263);
#7866=CIRCLE('',#80146,0.499999999999555);
#7867=CIRCLE('',#80147,0.499999999420865);
#7868=CIRCLE('',#80149,1.00000000165114);
#7869=CIRCLE('',#80150,0.500000005766547);
#7870=CIRCLE('',#80152,0.500000005733172);
#7871=CIRCLE('',#80154,0.500000005983989);
#7872=CIRCLE('',#80155,0.500000000203066);
#7873=CIRCLE('',#80157,0.500000000000047);
#7874=CIRCLE('',#80159,0.50000000010851);
#7875=CIRCLE('',#80160,0.999999990252457);
#7876=CIRCLE('',#80163,0.500000000237873);
#7877=CIRCLE('',#80167,1.99999999646189);
#7878=CIRCLE('',#80170,2.99999999899188);
#7879=CIRCLE('',#80171,2.99999999899188);
#7880=CIRCLE('',#80173,40.000001513054);
#7881=CIRCLE('',#80174,40.0000015130538);
#7882=CIRCLE('',#80176,40.0000015130483);
#7883=CIRCLE('',#80177,1.75066485942499);
#7884=CIRCLE('',#80178,2.87398547021696);
#7885=CIRCLE('',#80180,45.6999998654334);
#7886=CIRCLE('',#80182,46.6999998662946);
#7887=CIRCLE('',#80184,45.6999998654183);
#7888=CIRCLE('',#80187,45.6999998636675);
#7889=CIRCLE('',#80189,50.9499780428996);
#7890=CIRCLE('',#80191,49.9499780465258);
#7891=CIRCLE('',#80192,102.66002965298);
#7892=CIRCLE('',#80195,41.0000015151109);
#7893=CIRCLE('',#80197,49.9499780465395);
#7894=CIRCLE('',#80198,41.0000015151108);
#7895=CIRCLE('',#80201,0.500028211340389);
#7896=CIRCLE('',#80204,18.0000000006612);
#7897=CIRCLE('',#80209,0.502965261568379);
#7898=CIRCLE('',#80216,21.0000000006606);
#7899=CIRCLE('',#80256,0.499999955808209);
#7900=CIRCLE('',#80258,2.24999999654663);
#7901=CIRCLE('',#80260,2.25000000160358);
#7902=CIRCLE('',#80262,2.25000000161956);
#7903=CIRCLE('',#80274,1.00000000023115);
#7904=CIRCLE('',#80280,0.499999999999852);
#7905=CIRCLE('',#80281,0.499999999999998);
#7906=CIRCLE('',#80283,0.50000000107747);
#7907=CIRCLE('',#80284,0.499999999606492);
#7908=CIRCLE('',#80286,1.00000000000021);
#7909=CIRCLE('',#80287,1.4899999971156);
#7910=CIRCLE('',#80288,0.490000000631077);
#7911=CIRCLE('',#80289,0.200000672692441);
#7912=CIRCLE('',#80290,0.200001585530898);
#7913=CIRCLE('',#80292,54.9863729431692);
#7914=CIRCLE('',#80294,0.499999999746819);
#7915=CIRCLE('',#80295,0.500000001173264);
#7916=CIRCLE('',#80298,0.500000001137721);
#7917=CIRCLE('',#80301,0.200024170868003);
#7918=CIRCLE('',#80304,0.199999941763365);
#7919=CIRCLE('',#80305,0.199999917937707);
#7920=CIRCLE('',#80308,0.500000000460421);
#7921=CIRCLE('',#80309,0.999999993320205);
#7922=CIRCLE('',#80310,0.500000000001053);
#7923=CIRCLE('',#80311,0.500000000000053);
#7924=CIRCLE('',#80314,0.20000000459016);
#7925=CIRCLE('',#80315,0.200000004589915);
#7926=CIRCLE('',#80317,0.200000011751115);
#7927=CIRCLE('',#80318,0.200000011751556);
#7928=CIRCLE('',#80320,53.8863697281315);
#7929=CIRCLE('',#80321,1.49999534821234);
#7930=CIRCLE('',#80322,54.4636508976611);
#7931=CIRCLE('',#80323,54.4864314230435);
#7932=CIRCLE('',#80326,0.490000018051468);
#7933=CIRCLE('',#80327,0.99810241948803);
#7934=CIRCLE('',#80329,0.0203291134806586);
#7935=CIRCLE('',#80330,50.9508741889038);
#7936=CIRCLE('',#80331,50.9508741888221);
#7937=CIRCLE('',#80333,55.4863697264243);
#7938=CIRCLE('',#80334,55.4863697264213);
#7939=CIRCLE('',#80335,55.4863697263816);
#7940=CIRCLE('',#80337,1.0000000000453);
#7941=CIRCLE('',#80338,0.549999999999806);
#7942=CIRCLE('',#80339,0.550000033025223);
#7943=CIRCLE('',#80343,0.499999999935558);
#7944=CIRCLE('',#80346,0.500000000119204);
#7945=CIRCLE('',#80347,0.499999999327098);
#7946=CIRCLE('',#80348,0.499999993314255);
#7947=CIRCLE('',#80351,0.500000000236108);
#7948=CIRCLE('',#80354,5.49999996142715);
#7949=CIRCLE('',#80357,3.75000000314366);
#7950=CIRCLE('',#80358,3.7500000031594);
#7951=CIRCLE('',#80360,3.75000000297298);
#7952=CIRCLE('',#80361,3.75000000295855);
#7953=CIRCLE('',#80363,0.480001030531846);
#7954=CIRCLE('',#80365,0.480000166790506);
#7955=CIRCLE('',#80367,52.8863697264591);
#7956=CIRCLE('',#80368,1.00000000000014);
#7957=CIRCLE('',#80370,0.489999999597725);
#7958=CIRCLE('',#80371,0.499914721088565);
#7959=CIRCLE('',#80372,0.499550432466048);
#7960=CIRCLE('',#80374,0.29999979332391);
#7961=CIRCLE('',#80375,0.299998470855043);
#7962=CIRCLE('',#80376,0.299999995066823);
#7963=CIRCLE('',#80380,0.499999994585066);
#7964=CIRCLE('',#80382,0.499999999999755);
#7965=CIRCLE('',#80383,50.9511924155613);
#7966=CIRCLE('',#80384,50.4358907890146);
#7967=CIRCLE('',#80386,0.500000000203597);
#7968=CIRCLE('',#80387,0.499999891654421);
#7969=CIRCLE('',#80390,55.4863697291826);
#7970=CIRCLE('',#80392,54.9363649689488);
#7971=CIRCLE('',#80398,0.499999999999982);
#7972=CIRCLE('',#80400,0.989999999508994);
#7973=CIRCLE('',#80401,0.499999999999979);
#7974=CIRCLE('',#80403,53.3863697267857);
#7975=CIRCLE('',#80404,0.500000000000008);
#7976=CIRCLE('',#80405,52.8863697264353);
#7977=CIRCLE('',#80407,42.5000015131095);
#7978=CIRCLE('',#80408,41.0000015113671);
#7979=CIRCLE('',#80412,40.9999400684672);
#7980=CIRCLE('',#80414,0.200000011121739);
#7981=CIRCLE('',#80415,0.20000001112201);
#7982=CIRCLE('',#80417,0.200000007503784);
#7983=CIRCLE('',#80418,41.0000015103405);
#7984=CIRCLE('',#80419,6.99999999808354);
#7985=CIRCLE('',#80420,0.199999997003474);
#7986=CIRCLE('',#80422,0.199999997003781);
#7987=CIRCLE('',#80424,0.200000002845835);
#7988=CIRCLE('',#80425,0.200000002845959);
#7989=CIRCLE('',#80427,0.200000006595189);
#7990=CIRCLE('',#80428,6.99999999817927);
#7991=CIRCLE('',#80429,0.200000006064876);
#7992=CIRCLE('',#80430,41.000001511985);
#7993=CIRCLE('',#80432,0.200000006595276);
#7994=CIRCLE('',#80435,41.0000015115998);
#7995=CIRCLE('',#80436,39.9999855111443);
#7996=CIRCLE('',#80437,39.999985513776);
#7997=CIRCLE('',#80438,41.0000015098115);
#7998=CIRCLE('',#80440,14.0053477252391);
#7999=CIRCLE('',#80443,42.5000015118031);
#8000=CIRCLE('',#80446,39.9999855126153);
#8001=CIRCLE('',#80447,41.0000015114171);
#8002=CIRCLE('',#80450,1.99999999284852);
#8003=CIRCLE('',#80451,41.0000015114926);
#8004=CIRCLE('',#80452,39.999985513153);
#8005=CIRCLE('',#80453,3.00001600055306);
#8006=CIRCLE('',#80456,0.480001256980787);
#8007=CIRCLE('',#80457,0.479999408745933);
#8008=CIRCLE('',#80459,0.500000000742433);
#8009=CIRCLE('',#80462,0.499999982826689);
#8010=CIRCLE('',#80463,0.500000000045452);
#8011=CIRCLE('',#80465,50.9508377398883);
#8012=CIRCLE('',#80467,0.500000000023493);
#8013=CIRCLE('',#80468,51.4514324837984);
#8014=CIRCLE('',#80469,0.499999999999793);
#8015=CIRCLE('',#80472,1.00000641044699);
#8016=CIRCLE('',#80473,0.499999999363687);
#8017=CIRCLE('',#80474,0.499999986733043);
#8018=CIRCLE('',#80476,0.499991819239031);
#8019=CIRCLE('',#80477,0.299999444224058);
#8020=CIRCLE('',#80479,30.2000000011786);
#8021=CIRCLE('',#80482,30.200000001179);
#8022=CIRCLE('',#80483,29.2000004276577);
#8023=CIRCLE('',#80486,0.999999002755784);
#8024=CIRCLE('',#80487,0.999999994730896);
#8025=CIRCLE('',#80488,0.550000000010258);
#8026=CIRCLE('',#80489,0.550000000174899);
#8027=CIRCLE('',#80491,0.499999999823338);
#8028=CIRCLE('',#80492,0.499993777892139);
#8029=CIRCLE('',#80493,0.500004628614143);
#8030=CIRCLE('',#80495,0.500000348148049);
#8031=CIRCLE('',#80497,0.200000003611088);
#8032=CIRCLE('',#80498,0.200000003611432);
#8033=CIRCLE('',#80500,0.500000000394004);
#8034=CIRCLE('',#80501,48.9499780466518);
#8035=CIRCLE('',#80502,0.500000002740234);
#8036=CIRCLE('',#80503,30.2000000013197);
#8037=CIRCLE('',#80505,0.499999999420052);
#8038=CIRCLE('',#80506,30.2000000013218);
#8039=CIRCLE('',#80507,0.500000006008899);
#8040=CIRCLE('',#80508,39.1662825726746);
#8041=CIRCLE('',#80509,4.00000000019802);
#8042=CIRCLE('',#80511,0.500000004996496);
#8043=CIRCLE('',#80512,39.1662825724452);
#8044=CIRCLE('',#80513,0.499999990018194);
#8045=CIRCLE('',#80514,30.2000000013215);
#8046=CIRCLE('',#80516,0.499999999862831);
#8047=CIRCLE('',#80517,44.7003309574553);
#8048=CIRCLE('',#80518,39.1662825723182);
#8049=CIRCLE('',#80519,0.500000012821255);
#8050=CIRCLE('',#80520,30.2000000013211);
#8051=CIRCLE('',#80522,0.500000005028005);
#8052=CIRCLE('',#80523,44.7003309575795);
#8053=CIRCLE('',#80524,0.500000000920681);
#8054=CIRCLE('',#80525,30.2000000013215);
#8055=CIRCLE('',#80527,0.499999992913542);
#8056=CIRCLE('',#80528,44.7003309576122);
#8057=CIRCLE('',#80529,0.500000006561516);
#8058=CIRCLE('',#80530,30.2000000013192);
#8059=CIRCLE('',#80533,0.499999999525064);
#8060=CIRCLE('',#80534,48.949978046879);
#8061=CIRCLE('',#80535,0.500000007780436);
#8062=CIRCLE('',#80536,30.2000000013219);
#8063=CIRCLE('',#80539,1.99999999990783);
#8064=CIRCLE('',#80541,0.500000009053325);
#8065=CIRCLE('',#80542,48.9499780467702);
#8066=CIRCLE('',#80543,44.7003309572257);
#8067=CIRCLE('',#80544,0.500000009974308);
#8068=CIRCLE('',#80545,30.2000000013208);
#8069=CIRCLE('',#80547,41.0000015112415);
#8070=CIRCLE('',#80548,41.0000015131656);
#8071=CIRCLE('',#80550,4.99999999995794);
#8072=CIRCLE('',#80551,5.00000000312478);
#8073=CIRCLE('',#80552,5.00017294793484);
#8074=CIRCLE('',#80556,41.0000015117634);
#8075=CIRCLE('',#80558,6.99999999808105);
#8076=CIRCLE('',#80560,6.99999999818173);
#8077=CIRCLE('',#80562,41.0000015116907);
#8078=CIRCLE('',#80564,48.1999838620417);
#8079=CIRCLE('',#80565,48.1999838614625);
#8080=CIRCLE('',#80568,46.6999838672684);
#8081=CIRCLE('',#80571,45.6999838645054);
#8082=CIRCLE('',#80572,45.6999838643488);
#8083=CIRCLE('',#80573,45.6999838645042);
#8084=CIRCLE('',#80575,39.9999855131257);
#8085=CIRCLE('',#80576,39.9999855131257);
#8086=CIRCLE('',#80578,40.9999681381575);
#8087=CIRCLE('',#80580,328.940120980024);
#8088=CIRCLE('',#80581,39.9999855131005);
#8089=CIRCLE('',#80583,3.00001600055293);
#8090=CIRCLE('',#80584,97.9815892417773);
#8091=CIRCLE('',#80587,52.5499620481666);
#8092=CIRCLE('',#80588,52.5499620458854);
#8093=CIRCLE('',#80590,49.949962046599);
#8094=CIRCLE('',#80591,64.5537743227303);
#8095=CIRCLE('',#80592,49.9499620466033);
#8096=CIRCLE('',#80593,49.9499620465456);
#8097=CIRCLE('',#80603,8449.1469671458);
#8098=CIRCLE('',#80604,51.0499620476998);
#8099=CIRCLE('',#80608,49.9499780457903);
#8100=CIRCLE('',#80611,1.00000000000017);
#8101=CIRCLE('',#80612,0.499999999952723);
#8102=CIRCLE('',#80615,0.500036699263479);
#8103=CIRCLE('',#80618,0.500000000412839);
#8104=CIRCLE('',#80620,0.299999995995063);
#8105=CIRCLE('',#80622,0.299999999925241);
#8106=CIRCLE('',#80626,0.549999604541319);
#8107=CIRCLE('',#80627,0.550000063286755);
#8108=CIRCLE('',#80629,0.999999994619091);
#8109=CIRCLE('',#80632,0.549998982002905);
#8110=CIRCLE('',#80633,0.550011622111226);
#8111=CIRCLE('',#80635,0.550000000633789);
#8112=CIRCLE('',#80636,0.550016385947331);
#8113=CIRCLE('',#80639,0.550003549698427);
#8114=CIRCLE('',#80641,0.549994546108117);
#8115=CIRCLE('',#80643,3.75000000255001);
#8116=CIRCLE('',#80644,3.75000000255612);
#8117=CIRCLE('',#80647,3.74999999824071);
#8118=CIRCLE('',#80648,3.74999999823985);
#8119=CIRCLE('',#80651,0.499999992913818);
#8120=CIRCLE('',#80653,44.700330957612);
#8121=CIRCLE('',#80655,0.500000006561434);
#8122=CIRCLE('',#80659,0.500000005028016);
#8123=CIRCLE('',#80661,44.700330957579);
#8124=CIRCLE('',#80663,0.500000000921134);
#8125=CIRCLE('',#80667,0.499999999862496);
#8126=CIRCLE('',#80669,44.7003309574664);
#8127=CIRCLE('',#80671,39.166282572318);
#8128=CIRCLE('',#80673,0.500000012820639);
#8129=CIRCLE('',#80677,0.50000000499676);
#8130=CIRCLE('',#80679,39.166282572449);
#8131=CIRCLE('',#80681,0.499999990018177);
#8132=CIRCLE('',#80685,39.1662825724742);
#8133=CIRCLE('',#80688,0.499999999419747);
#8134=CIRCLE('',#80692,98.7806059734564);
#8135=CIRCLE('',#80694,48.94997804661);
#8136=CIRCLE('',#80696,0.500000002740504);
#8137=CIRCLE('',#80700,48.9499780468795);
#8138=CIRCLE('',#80704,0.549999999580209);
#8139=CIRCLE('',#80708,0.500000000380559);
#8140=CIRCLE('',#80709,0.499999999999923);
#8141=CIRCLE('',#80712,0.499999999999857);
#8142=CIRCLE('',#80714,41.0000015131656);
#8143=CIRCLE('',#80715,40.5014257756642);
#8144=CIRCLE('',#80717,5.50147226786083);
#8145=CIRCLE('',#80718,5.50000311609536);
#8146=CIRCLE('',#80719,5.00000000005046);
#8147=CIRCLE('',#80721,0.509999999960124);
#8148=CIRCLE('',#80723,0.510000089058772);
#8149=CIRCLE('',#80726,0.51000009411381);
#8150=CIRCLE('',#80732,41.0000015117341);
#8151=CIRCLE('',#80734,2.00000000400539);
#8152=CIRCLE('',#80735,0.550000000000017);
#8153=CIRCLE('',#80736,2.5500053594405);
#8154=CIRCLE('',#80737,0.549999999793095);
#8155=CIRCLE('',#80739,2.00000000291331);
#8156=CIRCLE('',#80740,0.550000000068604);
#8157=CIRCLE('',#80741,2.55002084805924);
#8158=CIRCLE('',#80742,0.550000000000831);
#8159=CIRCLE('',#80744,0.500000002729783);
#8160=CIRCLE('',#80745,0.549999999999946);
#8161=CIRCLE('',#80746,1.05000029323785);
#8162=CIRCLE('',#80748,0.500000009049805);
#8163=CIRCLE('',#80750,44.7003309573243);
#8164=CIRCLE('',#80752,0.500000009974229);
#8165=CIRCLE('',#80755,3.74999999844203);
#8166=CIRCLE('',#80756,3.74999999843697);
#8167=CIRCLE('',#80758,5.00000000271024);
#8168=CIRCLE('',#80759,5.55000053308178);
#8169=CIRCLE('',#80761,46.1999998675019);
#8170=CIRCLE('',#80762,46.6999998804588);
#8171=CIRCLE('',#80764,41.0000015114629);
#8172=CIRCLE('',#80766,46.6999998803632);
#8173=CIRCLE('',#80767,5.00000000379328);
#8174=CIRCLE('',#80768,0.200000006064658);
#8175=CIRCLE('',#80769,0.200000007503201);
#8176=CIRCLE('',#80770,2.25000000296707);
#8177=CIRCLE('',#80773,46.6999998799618);
#8178=CIRCLE('',#80776,46.6999998803365);
#8179=CIRCLE('',#80780,45.6999838642197);
#8180=CIRCLE('',#80781,46.6999998802747);
#8181=CIRCLE('',#80783,50.9499780629752);
#8182=CIRCLE('',#80786,50.9499780628708);
#8183=CIRCLE('',#80789,50.9499780630301);
#8184=CIRCLE('',#80791,50.9499780626186);
#8185=CIRCLE('',#80796,49.9499620468011);
#8186=CIRCLE('',#80797,50.9499780631919);
#8187=CIRCLE('',#80802,5.00000000289742);
#8188=CIRCLE('',#80804,0.54999999935474);
#8189=CIRCLE('',#80806,5.00000000301091);
#8190=CIRCLE('',#80807,50.949978062744);
#8191=CIRCLE('',#80809,1.00000000000052);
#8192=CIRCLE('',#80811,50.9499780627552);
#8193=CIRCLE('',#80813,0.500013611040848);
#8194=CIRCLE('',#80817,0.499999999981389);
#8195=CIRCLE('',#80820,50.9499780623785);
#8196=CIRCLE('',#80823,0.499967536313258);
#8197=CIRCLE('',#80825,46.6999998800498);
#8198=CIRCLE('',#80829,4.99999999790699);
#8199=CIRCLE('',#80832,2.00000000283151);
#8200=CIRCLE('',#80834,0.550000000000137);
#8201=CIRCLE('',#80835,4.60000000283631);
#8202=CIRCLE('',#80836,4.5999999998175);
#8203=CIRCLE('',#80837,0.55000000031335);
#8204=CIRCLE('',#80838,4.04999999968511);
#8205=CIRCLE('',#80841,2.00000000350842);
#8206=CIRCLE('',#80843,0.199999994449455);
#8207=CIRCLE('',#80844,0.199999994449918);
#8208=CIRCLE('',#80846,0.20000001129526);
#8209=CIRCLE('',#80847,0.200000011295541);
#8210=CIRCLE('',#80849,0.199999990196049);
#8211=CIRCLE('',#80850,7.00000000232834);
#8212=CIRCLE('',#80851,46.6999998666169);
#8213=CIRCLE('',#80853,0.199999993710679);
#8214=CIRCLE('',#80854,0.199999993711006);
#8215=CIRCLE('',#80856,0.199999998437041);
#8216=CIRCLE('',#80857,0.199999998436912);
#8217=CIRCLE('',#80859,46.6999998664136);
#8218=CIRCLE('',#80860,6.99999999886752);
#8219=CIRCLE('',#80861,0.200000007728811);
#8220=CIRCLE('',#80862,3.74999999844225);
#8221=CIRCLE('',#80863,0.200000051899071);
#8222=CIRCLE('',#80865,0.199999993411959);
#8223=CIRCLE('',#80866,0.199999993411876);
#8224=CIRCLE('',#80868,0.200000008650051);
#8225=CIRCLE('',#80869,0.200000008649909);
#8226=CIRCLE('',#80871,0.199999993177683);
#8227=CIRCLE('',#80872,0.199999993177667);
#8228=CIRCLE('',#80874,50.9499780444591);
#8229=CIRCLE('',#80875,6.99999999808802);
#8230=CIRCLE('',#80876,0.200000002507633);
#8231=CIRCLE('',#80878,0.200000008365909);
#8232=CIRCLE('',#80879,0.200000008366129);
#8233=CIRCLE('',#80881,5.00000000318473);
#8234=CIRCLE('',#80883,46.6999998800617);
#8235=CIRCLE('',#80885,45.6999838644339);
#8236=CIRCLE('',#80886,45.6999838644319);
#8237=CIRCLE('',#80888,50.9499780629563);
#8238=CIRCLE('',#80890,5.00000000328275);
#8239=CIRCLE('',#80894,5.00000000314055);
#8240=CIRCLE('',#80896,50.9499780627547);
#8241=CIRCLE('',#80899,0.500000000027062);
#8242=CIRCLE('',#80900,0.500002321829335);
#8243=CIRCLE('',#80901,0.50000000036707);
#8244=CIRCLE('',#80904,50.9499780627646);
#8245=CIRCLE('',#80906,46.6999998801476);
#8246=CIRCLE('',#80908,4.99999999783077);
#8247=CIRCLE('',#80911,4.60000000256133);
#8248=CIRCLE('',#80914,7.00000000231934);
#8249=CIRCLE('',#80916,46.6999998661642);
#8250=CIRCLE('',#80919,46.6999998658828);
#8251=CIRCLE('',#80921,6.99999999886669);
#8252=CIRCLE('',#80923,6.99999999808455);
#8253=CIRCLE('',#80926,50.9499780447258);
#8254=CIRCLE('',#80928,6.99999999771035);
#8255=CIRCLE('',#80929,6.99999999771035);
#8256=CIRCLE('',#80932,0.200000006503032);
#8257=CIRCLE('',#80933,0.200000006503032);
#8258=CIRCLE('',#80935,49.9499620465897);
#8259=CIRCLE('',#80936,2.24999999812813);
#8260=CIRCLE('',#80937,2.24999999812406);
#8261=CIRCLE('',#80938,0.200000006320247);
#8262=CIRCLE('',#80939,50.9499780449624);
#8263=CIRCLE('',#80940,0.199999995581311);
#8264=CIRCLE('',#80941,0.200000002502458);
#8265=CIRCLE('',#80942,0.200000004423113);
#8266=CIRCLE('',#80943,3.74999999844225);
#8267=CIRCLE('',#80944,0.200000007728811);
#8268=CIRCLE('',#80945,0.199999990197201);
#8269=CIRCLE('',#80947,0.199999995581311);
#8270=CIRCLE('',#80949,0.20000000631884);
#8271=CIRCLE('',#80950,50.9499780449624);
#8272=CIRCLE('',#80969,0.500000006008899);
#8273=CIRCLE('',#80971,4.00000000019837);
#8274=CIRCLE('',#80973,0.500000000389826);
#8275=CIRCLE('',#80975,30.2000000013208);
#8276=CIRCLE('',#80976,30.2000000011522);
#8277=CIRCLE('',#80977,30.2000000013559);
#8278=CIRCLE('',#80978,30.2000000013208);
#8279=CIRCLE('',#80979,30.2000000011905);
#8280=CIRCLE('',#80980,30.2000000013287);
#8281=CIRCLE('',#80981,30.2000000017039);
#8282=CIRCLE('',#80983,0.49999999952532);
#8283=CIRCLE('',#80985,0.500000007781937);
#8284=CIRCLE('',#80988,48.9499780467702);
#8285=CIRCLE('',#80990,2.25000000296697);
#8286=CIRCLE('',#80999,49.9499620465897);
#8287=CIRCLE('',#81002,2.24999999812403);
#8288=CIRCLE('',#81004,2.24999999812806);
#8289=CIRCLE('',#81010,0.499999993666557);
#8290=CIRCLE('',#81022,0.500000000528629);
#8291=CIRCLE('',#81023,0.500000016209276);
#8292=CIRCLE('',#81026,0.500000016209385);
#8293=CIRCLE('',#81027,0.500000000528747);
#8294=CIRCLE('',#81030,1.00000000023115);
#8295=CIRCLE('',#81031,1.00000000197066);
#8296=CIRCLE('',#81032,0.50000000072283);
#8297=CIRCLE('',#81033,0.499999995377926);
#8298=CIRCLE('',#81038,0.499999993666557);
#8299=CIRCLE('',#81039,0.500000000380091);
#8300=CIRCLE('',#81058,1.00000000128607);
#8301=CIRCLE('',#81063,0.999999999546686);
#8302=CIRCLE('',#81070,9.525);
#8303=CIRCLE('',#81071,9.525);
#8304=CIRCLE('',#81072,9.525);
#8305=CIRCLE('',#81073,9.525);
#8306=CIRCLE('',#81074,9.525);
#8307=CIRCLE('',#81075,9.525);
#8308=CIRCLE('',#81076,9.525);
#8309=CIRCLE('',#81077,9.525);
#8310=CIRCLE('',#81078,9.525);
#8311=CIRCLE('',#81080,9.525);
#8312=CIRCLE('',#81082,11.05);
#8313=CIRCLE('',#81083,11.05);
#8314=CIRCLE('',#81084,11.05);
#8315=CIRCLE('',#81085,11.05);
#8316=CIRCLE('',#81086,11.05);
#8317=CIRCLE('',#81087,11.05);
#8318=CIRCLE('',#81090,1.);
#8319=CIRCLE('',#81091,0.999999999999999);
#8320=CIRCLE('',#81092,0.999999999999997);
#8321=CIRCLE('',#81093,0.999999999999993);
#8322=CIRCLE('',#81094,0.999999999999999);
#8323=CIRCLE('',#81095,1.);
#8324=CIRCLE('',#81096,0.999999999999993);
#8325=CIRCLE('',#81097,0.999999999999997);
#8326=CIRCLE('',#81099,1.);
#8327=CIRCLE('',#81100,0.999999999999993);
#8328=CIRCLE('',#81101,0.999999999999997);
#8329=CIRCLE('',#81102,0.999999999999999);
#8330=CIRCLE('',#81103,0.999999999999993);
#8331=CIRCLE('',#81104,1.);
#8332=CIRCLE('',#81105,0.999999999999999);
#8333=CIRCLE('',#81106,0.999999999999997);
#8334=CIRCLE('',#81117,0.999999999999993);
#8335=CIRCLE('',#81120,1.);
#8336=CIRCLE('',#81123,0.999999999999999);
#8337=CIRCLE('',#81126,0.999999999999997);
#8338=CIRCLE('',#81142,9.525);
#8339=CIRCLE('',#81143,9.525);
#8340=CIRCLE('',#81145,12.7000004053116);
#8341=CIRCLE('',#81146,12.7000004053116);
#8342=CIRCLE('',#81151,9.52499999999969);
#8343=CIRCLE('',#81152,9.52499999999969);
#8344=CIRCLE('',#81154,7.14374999999969);
#8345=CIRCLE('',#81156,7.1437499999997);
#8346=CIRCLE('',#81158,9.52499999999969);
#8347=CIRCLE('',#81160,9.52499999999969);
#8348=CIRCLE('',#81162,11.049);
#8349=CIRCLE('',#81164,11.3029999999997);
#8350=CIRCLE('',#81166,11.3029999999997);
#8351=CIRCLE('',#81167,11.3029999999997);
#8352=CIRCLE('',#81168,11.3029999999997);
#8353=CIRCLE('',#81169,11.3029999999997);
#8354=CIRCLE('',#81172,1.5494);
#8355=CIRCLE('',#81173,1.5494);
#8356=CIRCLE('',#81175,1.5494);
#8357=CIRCLE('',#81176,1.5494);
#8358=CIRCLE('',#81177,1.5494);
#8359=CIRCLE('',#81179,1.5494);
#8360=CIRCLE('',#81181,18.6054999999997);
#8361=CIRCLE('',#81182,1.3716);
#8362=CIRCLE('',#81183,1.3716);
#8363=CIRCLE('',#81184,1.3716);
#8364=CIRCLE('',#81185,1.3716);
#8365=CIRCLE('',#81188,3.175);
#8366=CIRCLE('',#81189,3.175);
#8367=CIRCLE('',#81194,18.6054999999997);
#8368=CIRCLE('',#81195,3.175);
#8369=CIRCLE('',#81196,3.175);
#8370=CIRCLE('',#81197,1.3716);
#8371=CIRCLE('',#81198,1.3716);
#8372=CIRCLE('',#81199,1.3716);
#8373=CIRCLE('',#81200,1.3716);
#8374=CIRCLE('',#81215,16.002);
#8375=CIRCLE('',#81227,16.002);
#8376=CIRCLE('',#81229,15.6972);
#8377=CIRCLE('',#81242,15.6972);
#8378=CIRCLE('',#81250,16.284643660196);
#8379=CIRCLE('',#81253,16.8427593307749);
#8380=CIRCLE('',#81255,10.9632920961081);
#8381=CIRCLE('',#81256,0.635);
#8382=CIRCLE('',#81257,10.3290286976902);
#8383=CIRCLE('',#81259,16.2078151931352);
#8384=CIRCLE('',#81262,0.635);
#8385=CIRCLE('',#81264,38.1);
#8386=CIRCLE('',#81265,1.01600000000001);
#8387=CIRCLE('',#81266,1.016);
#8388=CIRCLE('',#81268,21.738);
#8389=CIRCLE('',#81270,2.5);
#8390=CIRCLE('',#81271,18.7844237296436);
#8391=CIRCLE('',#81273,21.738);
#8392=CIRCLE('',#81275,19.238);
#8393=CIRCLE('',#81277,2.5);
#8394=CIRCLE('',#81279,14.9981478902112);
#8395=CIRCLE('',#81281,12.5010478964399);
#8396=CIRCLE('',#81282,2.5);
#8397=CIRCLE('',#81292,1.00010240960047);
#8398=CIRCLE('',#81295,17.526);
#8399=CIRCLE('',#81296,15.3010816347313);
#8400=CIRCLE('',#81298,15.1928926243278);
#8401=CIRCLE('',#81299,15.1928926243278);
#8402=CIRCLE('',#81300,1.);
#8403=CIRCLE('',#81302,0.5);
#8404=CIRCLE('',#81303,10.66);
#8405=CIRCLE('',#81304,0.5);
#8406=CIRCLE('',#81305,10.16);
#8407=CIRCLE('',#81307,0.635);
#8408=CIRCLE('',#81308,0.635);
#8409=CIRCLE('',#81310,0.500000000012475);
#8410=CIRCLE('',#81311,31.25);
#8411=CIRCLE('',#81312,0.500000000012484);
#8412=CIRCLE('',#81313,31.75);
#8413=CIRCLE('',#81315,0.135);
#8414=CIRCLE('',#81316,0.135);
#8415=CIRCLE('',#81317,10.66);
#8416=CIRCLE('',#81318,0.135);
#8417=CIRCLE('',#81319,31.25);
#8418=CIRCLE('',#81320,0.135);
#8419=CIRCLE('',#81321,21.082);
#8420=CIRCLE('',#81322,0.50000000001247);
#8421=CIRCLE('',#81323,0.635);
#8422=CIRCLE('',#81325,10.16);
#8423=CIRCLE('',#81326,0.3175);
#8424=CIRCLE('',#81327,0.3175);
#8425=CIRCLE('',#81328,0.3175);
#8426=CIRCLE('',#81330,31.75);
#8427=CIRCLE('',#81331,0.5);
#8428=CIRCLE('',#81332,0.635);
#8429=CIRCLE('',#81334,21.082);
#8430=CIRCLE('',#81336,0.499999999996979);
#8431=CIRCLE('',#81337,10.16);
#8432=CIRCLE('',#81338,0.500000000012484);
#8433=CIRCLE('',#81339,0.635);
#8434=CIRCLE('',#81341,31.75);
#8435=CIRCLE('',#81343,0.635);
#8436=CIRCLE('',#81345,0.3175);
#8437=CIRCLE('',#81346,10.4775);
#8438=CIRCLE('',#81348,0.3175);
#8439=CIRCLE('',#81349,31.4325);
#8440=CIRCLE('',#81351,31.4325);
#8441=CIRCLE('',#81352,0.3175);
#8442=CIRCLE('',#81353,10.4775);
#8443=CIRCLE('',#81354,0.3175);
#8444=CIRCLE('',#81355,0.3175);
#8445=CIRCLE('',#81356,16.4140823672291);
#8446=CIRCLE('',#81358,0.635);
#8447=CIRCLE('',#81360,3.175);
#8448=CIRCLE('',#81362,3.175);
#8449=CIRCLE('',#81364,19.2);
#8450=CIRCLE('',#81365,19.2);
#8451=CIRCLE('',#81367,10.16);
#8452=CIRCLE('',#81369,0.635);
#8453=CIRCLE('',#81371,31.75);
#8454=CIRCLE('',#81372,0.3175);
#8455=CIRCLE('',#81373,0.3175);
#8456=CIRCLE('',#81375,0.317500000012473);
#8457=CIRCLE('',#81376,0.3175);
#8458=CIRCLE('',#81381,19.2);
#8459=CIRCLE('',#81382,19.2);
#8460=CIRCLE('',#81384,19.2);
#8461=CIRCLE('',#81389,18.826);
#8462=CIRCLE('',#81394,17.526);
#8463=CIRCLE('',#81396,18.826);
#8464=CIRCLE('',#81400,13.462);
#8465=CIRCLE('',#81401,13.462);
#8466=CIRCLE('',#81403,19.812);
#8467=CIRCLE('',#81404,19.812);
#8468=CIRCLE('',#81409,2.54);
#8469=CIRCLE('',#81410,24.653875);
#8470=CIRCLE('',#81411,2.54);
#8471=CIRCLE('',#81413,2.54);
#8472=CIRCLE('',#81414,24.653875);
#8473=CIRCLE('',#81415,2.54);
#8474=CIRCLE('',#81417,31.0038749999999);
#8475=CIRCLE('',#81418,31.0038749999999);
#8476=CIRCLE('',#81419,31.0038749999999);
#8477=CIRCLE('',#81420,31.0038749999999);
#8478=CIRCLE('',#81421,31.0038749999999);
#8479=CIRCLE('',#81422,31.0038749999999);
#8480=CIRCLE('',#81423,31.0038749999999);
#8481=CIRCLE('',#81425,21.1836);
#8482=CIRCLE('',#81426,26.3100425212995);
#8483=CIRCLE('',#81427,21.2493500876729);
#8484=CIRCLE('',#81428,21.35408047616);
#8485=CIRCLE('',#81429,21.1836);
#8486=CIRCLE('',#81430,21.4191564503076);
#8487=CIRCLE('',#81431,21.1836);
#8488=CIRCLE('',#81432,26.4984999589429);
#8489=CIRCLE('',#81433,21.2493500876729);
#8490=CIRCLE('',#81434,21.35408047616);
#8491=CIRCLE('',#81436,0.3048);
#8492=CIRCLE('',#81437,24.653875);
#8493=CIRCLE('',#81438,6.35);
#8494=CIRCLE('',#81439,2.54);
#8495=CIRCLE('',#81440,2.54);
#8496=CIRCLE('',#81441,6.35);
#8497=CIRCLE('',#81442,24.653875);
#8498=CIRCLE('',#81443,24.653875);
#8499=CIRCLE('',#81445,2.54);
#8500=CIRCLE('',#81446,6.35);
#8501=CIRCLE('',#81447,24.653875);
#8502=CIRCLE('',#81448,24.6538750000004);
#8503=CIRCLE('',#81449,0.3048);
#8504=CIRCLE('',#81450,24.653875);
#8505=CIRCLE('',#81451,6.35);
#8506=CIRCLE('',#81452,2.54);
#8507=CIRCLE('',#81455,24.653875);
#8508=CIRCLE('',#81456,24.6538750000004);
#8509=CIRCLE('',#81463,2.54);
#8510=CIRCLE('',#81465,2.54);
#8511=CIRCLE('',#81467,2.54);
#8512=CIRCLE('',#81469,2.54);
#8513=CIRCLE('',#81471,2.54);
#8514=CIRCLE('',#81473,6.35);
#8515=CIRCLE('',#81475,2.54);
#8516=CIRCLE('',#81476,2.54);
#8517=CIRCLE('',#81478,2.54);
#8518=CIRCLE('',#81480,6.35);
#8519=CIRCLE('',#81482,2.54);
#8520=CIRCLE('',#81483,2.54);
#8521=CIRCLE('',#81486,12.899506096206);
#8522=CIRCLE('',#81487,24.653875);
#8523=CIRCLE('',#81488,6.63661268708026);
#8524=CIRCLE('',#81489,24.653875);
#8525=CIRCLE('',#81490,30.5000366697746);
#8526=CIRCLE('',#81493,24.349075);
#8527=CIRCLE('',#81495,24.349075);
#8528=CIRCLE('',#81497,30.28222386617);
#8529=CIRCLE('',#81500,24.349075);
#8530=CIRCLE('',#81502,24.349075);
#8531=CIRCLE('',#81505,30.4972960466208);
#8532=CIRCLE('',#81506,10.8262431948505);
#8533=CIRCLE('',#81507,24.653875);
#8534=CIRCLE('',#81508,10.823902615757);
#8535=CIRCLE('',#81509,24.653875);
#8536=CIRCLE('',#81512,2.54);
#8537=CIRCLE('',#81515,2.54);
#8538=CIRCLE('',#81516,2.54);
#8539=CIRCLE('',#81518,6.35);
#8540=CIRCLE('',#81519,12.9544856828033);
#8541=CIRCLE('',#81522,10.9078621522663);
#8542=CIRCLE('',#81524,30.2795719890051);
#8543=CIRCLE('',#81526,6.35);
#8544=CIRCLE('',#81527,10.910087856599);
#8545=CIRCLE('',#81529,2.54);
#8546=CIRCLE('',#81531,2.54);
#8547=CIRCLE('',#81533,2.54);
#8548=CIRCLE('',#81537,0.3048);
#8549=CIRCLE('',#81538,0.3048);
#8550=CIRCLE('',#81539,0.3048);
#8551=CIRCLE('',#81540,0.304800000000001);
#8552=CIRCLE('',#81541,0.304812369640035);
#8553=CIRCLE('',#81543,0.3048);
#8554=CIRCLE('',#81544,0.304799999999999);
#8555=CIRCLE('',#81546,0.304800000000001);
#8556=CIRCLE('',#81548,0.304800000000001);
#8557=CIRCLE('',#81550,0.304800000000001);
#8558=CIRCLE('',#81552,0.3048);
#8559=CIRCLE('',#81553,0.304811133449739);
#8560=CIRCLE('',#81554,0.304799999999999);
#8561=CIRCLE('',#81557,0.3048);
#8562=CIRCLE('',#81558,0.3048);
#8563=CIRCLE('',#81561,0.304800000000001);
#8564=CIRCLE('',#81562,0.304799999999999);
#8565=CIRCLE('',#81567,0.304799999999999);
#8566=CIRCLE('',#81569,0.304800000000001);
#8567=CIRCLE('',#81571,0.3048);
#8568=CIRCLE('',#81572,0.304803652886789);
#8569=CIRCLE('',#81573,0.3048);
#8570=CIRCLE('',#81574,0.3048);
#8571=CIRCLE('',#81575,0.3048);
#8572=CIRCLE('',#81576,0.3048);
#8573=PLANE('',#74114);
#8574=PLANE('',#74161);
#8575=PLANE('',#74164);
#8576=PLANE('',#74167);
#8577=PLANE('',#74170);
#8578=PLANE('',#74171);
#8579=PLANE('',#74172);
#8580=PLANE('',#74173);
#8581=PLANE('',#74176);
#8582=PLANE('',#74179);
#8583=PLANE('',#74264);
#8584=PLANE('',#74265);
#8585=PLANE('',#74284);
#8586=PLANE('',#74287);
#8587=PLANE('',#74288);
#8588=PLANE('',#74291);
#8589=PLANE('',#74306);
#8590=PLANE('',#74310);
#8591=PLANE('',#74313);
#8592=PLANE('',#74314);
#8593=PLANE('',#74358);
#8594=PLANE('',#74361);
#8595=PLANE('',#74366);
#8596=PLANE('',#74369);
#8597=PLANE('',#74378);
#8598=PLANE('',#74380);
#8599=PLANE('',#74384);
#8600=PLANE('',#74391);
#8601=PLANE('',#74393);
#8602=PLANE('',#74395);
#8603=PLANE('',#74396);
#8604=PLANE('',#74398);
#8605=PLANE('',#74399);
#8606=PLANE('',#74477);
#8607=PLANE('',#74480);
#8608=PLANE('',#74483);
#8609=PLANE('',#74486);
#8610=PLANE('',#74489);
#8611=PLANE('',#74492);
#8612=PLANE('',#74495);
#8613=PLANE('',#74498);
#8614=PLANE('',#74499);
#8615=PLANE('',#74508);
#8616=PLANE('',#74555);
#8617=PLANE('',#74558);
#8618=PLANE('',#74561);
#8619=PLANE('',#74564);
#8620=PLANE('',#74565);
#8621=PLANE('',#74570);
#8622=PLANE('',#74575);
#8623=PLANE('',#74578);
#8624=PLANE('',#74583);
#8625=PLANE('',#74710);
#8626=PLANE('',#74713);
#8627=PLANE('',#74724);
#8628=PLANE('',#74730);
#8629=PLANE('',#74733);
#8630=PLANE('',#74734);
#8631=PLANE('',#74741);
#8632=PLANE('',#74743);
#8633=PLANE('',#74748);
#8634=PLANE('',#74751);
#8635=PLANE('',#74754);
#8636=PLANE('',#74759);
#8637=PLANE('',#74761);
#8638=PLANE('',#74764);
#8639=PLANE('',#74766);
#8640=PLANE('',#74767);
#8641=PLANE('',#74770);
#8642=PLANE('',#74774);
#8643=PLANE('',#74777);
#8644=PLANE('',#74778);
#8645=PLANE('',#74975);
#8646=PLANE('',#74979);
#8647=PLANE('',#74986);
#8648=PLANE('',#74987);
#8649=PLANE('',#74993);
#8650=PLANE('',#75004);
#8651=PLANE('',#75006);
#8652=PLANE('',#75007);
#8653=PLANE('',#75008);
#8654=PLANE('',#75015);
#8655=PLANE('',#75016);
#8656=PLANE('',#75017);
#8657=PLANE('',#75019);
#8658=PLANE('',#75031);
#8659=PLANE('',#75035);
#8660=PLANE('',#75038);
#8661=PLANE('',#75110);
#8662=PLANE('',#75113);
#8663=PLANE('',#75118);
#8664=PLANE('',#75121);
#8665=PLANE('',#75126);
#8666=PLANE('',#75129);
#8667=PLANE('',#75130);
#8668=PLANE('',#75133);
#8669=PLANE('',#75134);
#8670=PLANE('',#75141);
#8671=PLANE('',#75148);
#8672=PLANE('',#75153);
#8673=PLANE('',#75164);
#8674=PLANE('',#75169);
#8675=PLANE('',#75172);
#8676=PLANE('',#75207);
#8677=PLANE('',#75210);
#8678=PLANE('',#75213);
#8679=PLANE('',#75216);
#8680=PLANE('',#75217);
#8681=PLANE('',#75247);
#8682=PLANE('',#75268);
#8683=PLANE('',#75296);
#8684=PLANE('',#75297);
#8685=PLANE('',#75299);
#8686=PLANE('',#75301);
#8687=PLANE('',#75303);
#8688=PLANE('',#75304);
#8689=PLANE('',#75305);
#8690=PLANE('',#75315);
#8691=PLANE('',#75324);
#8692=PLANE('',#75413);
#8693=PLANE('',#75418);
#8694=PLANE('',#75421);
#8695=PLANE('',#75426);
#8696=PLANE('',#75429);
#8697=PLANE('',#75434);
#8698=PLANE('',#75437);
#8699=PLANE('',#75439);
#8700=PLANE('',#75441);
#8701=PLANE('',#75454);
#8702=PLANE('',#75456);
#8703=PLANE('',#75463);
#8704=PLANE('',#75469);
#8705=PLANE('',#75470);
#8706=PLANE('',#75471);
#8707=PLANE('',#75472);
#8708=PLANE('',#75473);
#8709=PLANE('',#75474);
#8710=PLANE('',#75475);
#8711=PLANE('',#75476);
#8712=PLANE('',#75502);
#8713=PLANE('',#76191);
#8714=PLANE('',#76897);
#8715=PLANE('',#76898);
#8716=PLANE('',#76899);
#8717=PLANE('',#76902);
#8718=PLANE('',#76903);
#8719=PLANE('',#76905);
#8720=PLANE('',#76906);
#8721=PLANE('',#76907);
#8722=PLANE('',#76910);
#8723=PLANE('',#76911);
#8724=PLANE('',#76912);
#8725=PLANE('',#76915);
#8726=PLANE('',#76916);
#8727=PLANE('',#76917);
#8728=PLANE('',#76920);
#8729=PLANE('',#76921);
#8730=PLANE('',#76922);
#8731=PLANE('',#76925);
#8732=PLANE('',#76926);
#8733=PLANE('',#76927);
#8734=PLANE('',#76930);
#8735=PLANE('',#76932);
#8736=PLANE('',#76934);
#8737=PLANE('',#76937);
#8738=PLANE('',#76939);
#8739=PLANE('',#76941);
#8740=PLANE('',#76943);
#8741=PLANE('',#76945);
#8742=PLANE('',#76947);
#8743=PLANE('',#76949);
#8744=PLANE('',#76951);
#8745=PLANE('',#76952);
#8746=PLANE('',#76954);
#8747=PLANE('',#76956);
#8748=PLANE('',#76958);
#8749=PLANE('',#76960);
#8750=PLANE('',#76962);
#8751=PLANE('',#76964);
#8752=PLANE('',#76966);
#8753=PLANE('',#76968);
#8754=PLANE('',#76970);
#8755=PLANE('',#76972);
#8756=PLANE('',#76974);
#8757=PLANE('',#76976);
#8758=PLANE('',#76978);
#8759=PLANE('',#76980);
#8760=PLANE('',#76982);
#8761=PLANE('',#76984);
#8762=PLANE('',#76987);
#8763=PLANE('',#76989);
#8764=PLANE('',#76991);
#8765=PLANE('',#76993);
#8766=PLANE('',#76995);
#8767=PLANE('',#76997);
#8768=PLANE('',#76999);
#8769=PLANE('',#77001);
#8770=PLANE('',#77002);
#8771=PLANE('',#77004);
#8772=PLANE('',#77006);
#8773=PLANE('',#77008);
#8774=PLANE('',#77010);
#8775=PLANE('',#77012);
#8776=PLANE('',#77014);
#8777=PLANE('',#77016);
#8778=PLANE('',#77018);
#8779=PLANE('',#77020);
#8780=PLANE('',#77022);
#8781=PLANE('',#77024);
#8782=PLANE('',#77026);
#8783=PLANE('',#77029);
#8784=PLANE('',#77031);
#8785=PLANE('',#77033);
#8786=PLANE('',#77035);
#8787=PLANE('',#77037);
#8788=PLANE('',#77039);
#8789=PLANE('',#77041);
#8790=PLANE('',#77043);
#8791=PLANE('',#77045);
#8792=PLANE('',#77047);
#8793=PLANE('',#77049);
#8794=PLANE('',#77051);
#8795=PLANE('',#77053);
#8796=PLANE('',#77055);
#8797=PLANE('',#77057);
#8798=PLANE('',#77059);
#8799=PLANE('',#77061);
#8800=PLANE('',#77062);
#8801=PLANE('',#77064);
#8802=PLANE('',#77066);
#8803=PLANE('',#77068);
#8804=PLANE('',#77070);
#8805=PLANE('',#77072);
#8806=PLANE('',#77074);
#8807=PLANE('',#77082);
#8808=PLANE('',#77083);
#8809=PLANE('',#77084);
#8810=PLANE('',#77088);
#8811=PLANE('',#77090);
#8812=PLANE('',#77093);
#8813=PLANE('',#77096);
#8814=PLANE('',#77099);
#8815=PLANE('',#77102);
#8816=PLANE('',#77105);
#8817=PLANE('',#77107);
#8818=PLANE('',#77109);
#8819=PLANE('',#77112);
#8820=PLANE('',#77114);
#8821=PLANE('',#77116);
#8822=PLANE('',#77118);
#8823=PLANE('',#77120);
#8824=PLANE('',#77122);
#8825=PLANE('',#77124);
#8826=PLANE('',#77126);
#8827=PLANE('',#77127);
#8828=PLANE('',#77129);
#8829=PLANE('',#77131);
#8830=PLANE('',#77133);
#8831=PLANE('',#77135);
#8832=PLANE('',#77137);
#8833=PLANE('',#77139);
#8834=PLANE('',#77141);
#8835=PLANE('',#77143);
#8836=PLANE('',#77145);
#8837=PLANE('',#77147);
#8838=PLANE('',#77149);
#8839=PLANE('',#77151);
#8840=PLANE('',#77153);
#8841=PLANE('',#77155);
#8842=PLANE('',#77157);
#8843=PLANE('',#77159);
#8844=PLANE('',#77162);
#8845=PLANE('',#77164);
#8846=PLANE('',#77166);
#8847=PLANE('',#77168);
#8848=PLANE('',#77170);
#8849=PLANE('',#77172);
#8850=PLANE('',#77174);
#8851=PLANE('',#77176);
#8852=PLANE('',#77177);
#8853=PLANE('',#77179);
#8854=PLANE('',#77181);
#8855=PLANE('',#77183);
#8856=PLANE('',#77185);
#8857=PLANE('',#77187);
#8858=PLANE('',#77189);
#8859=PLANE('',#77191);
#8860=PLANE('',#77193);
#8861=PLANE('',#77195);
#8862=PLANE('',#77197);
#8863=PLANE('',#77199);
#8864=PLANE('',#77201);
#8865=PLANE('',#77204);
#8866=PLANE('',#77206);
#8867=PLANE('',#77208);
#8868=PLANE('',#77210);
#8869=PLANE('',#77212);
#8870=PLANE('',#77214);
#8871=PLANE('',#77216);
#8872=PLANE('',#77218);
#8873=PLANE('',#77220);
#8874=PLANE('',#77222);
#8875=PLANE('',#77224);
#8876=PLANE('',#77226);
#8877=PLANE('',#77228);
#8878=PLANE('',#77230);
#8879=PLANE('',#77232);
#8880=PLANE('',#77234);
#8881=PLANE('',#77236);
#8882=PLANE('',#77237);
#8883=PLANE('',#77239);
#8884=PLANE('',#77241);
#8885=PLANE('',#77243);
#8886=PLANE('',#77245);
#8887=PLANE('',#77247);
#8888=PLANE('',#77249);
#8889=PLANE('',#77256);
#8890=PLANE('',#77257);
#8891=PLANE('',#77258);
#8892=PLANE('',#77261);
#8893=PLANE('',#77262);
#8894=PLANE('',#77264);
#8895=PLANE('',#77265);
#8896=PLANE('',#77266);
#8897=PLANE('',#77269);
#8898=PLANE('',#77270);
#8899=PLANE('',#77271);
#8900=PLANE('',#77274);
#8901=PLANE('',#77275);
#8902=PLANE('',#77276);
#8903=PLANE('',#77279);
#8904=PLANE('',#77280);
#8905=PLANE('',#77281);
#8906=PLANE('',#77284);
#8907=PLANE('',#77285);
#8908=PLANE('',#77286);
#8909=PLANE('',#77289);
#8910=PLANE('',#77290);
#8911=PLANE('',#77292);
#8912=PLANE('',#77294);
#8913=PLANE('',#77296);
#8914=PLANE('',#77298);
#8915=PLANE('',#77300);
#8916=PLANE('',#77302);
#8917=PLANE('',#77304);
#8918=PLANE('',#77306);
#8919=PLANE('',#77308);
#8920=PLANE('',#77309);
#8921=PLANE('',#77311);
#8922=PLANE('',#77313);
#8923=PLANE('',#77315);
#8924=PLANE('',#77317);
#8925=PLANE('',#77319);
#8926=PLANE('',#77321);
#8927=PLANE('',#77323);
#8928=PLANE('',#77325);
#8929=PLANE('',#77327);
#8930=PLANE('',#77329);
#8931=PLANE('',#77331);
#8932=PLANE('',#77333);
#8933=PLANE('',#77335);
#8934=PLANE('',#77337);
#8935=PLANE('',#77338);
#8936=PLANE('',#77340);
#8937=PLANE('',#77342);
#8938=PLANE('',#77344);
#8939=PLANE('',#77346);
#8940=PLANE('',#77348);
#8941=PLANE('',#77350);
#8942=PLANE('',#77352);
#8943=PLANE('',#77354);
#8944=PLANE('',#77356);
#8945=PLANE('',#77357);
#8946=PLANE('',#77359);
#8947=PLANE('',#77361);
#8948=PLANE('',#77363);
#8949=PLANE('',#77365);
#8950=PLANE('',#77367);
#8951=PLANE('',#77369);
#8952=PLANE('',#77371);
#8953=PLANE('',#77373);
#8954=PLANE('',#77375);
#8955=PLANE('',#77377);
#8956=PLANE('',#77378);
#8957=PLANE('',#77380);
#8958=PLANE('',#77382);
#8959=PLANE('',#77384);
#8960=PLANE('',#77386);
#8961=PLANE('',#77388);
#8962=PLANE('',#77390);
#8963=PLANE('',#77392);
#8964=PLANE('',#77394);
#8965=PLANE('',#77396);
#8966=PLANE('',#77398);
#8967=PLANE('',#77400);
#8968=PLANE('',#77402);
#8969=PLANE('',#77404);
#8970=PLANE('',#77406);
#8971=PLANE('',#77408);
#8972=PLANE('',#77410);
#8973=PLANE('',#77412);
#8974=PLANE('',#77414);
#8975=PLANE('',#77415);
#8976=PLANE('',#77417);
#8977=PLANE('',#77419);
#8978=PLANE('',#77420);
#8979=PLANE('',#77422);
#8980=PLANE('',#77423);
#8981=PLANE('',#77425);
#8982=PLANE('',#77434);
#8983=PLANE('',#77436);
#8984=PLANE('',#77439);
#8985=PLANE('',#77442);
#8986=PLANE('',#77445);
#8987=PLANE('',#77448);
#8988=PLANE('',#77451);
#8989=PLANE('',#77453);
#8990=PLANE('',#77455);
#8991=PLANE('',#77458);
#8992=PLANE('',#77460);
#8993=PLANE('',#77462);
#8994=PLANE('',#77464);
#8995=PLANE('',#77466);
#8996=PLANE('',#77468);
#8997=PLANE('',#77470);
#8998=PLANE('',#77472);
#8999=PLANE('',#77473);
#9000=PLANE('',#77475);
#9001=PLANE('',#77477);
#9002=PLANE('',#77479);
#9003=PLANE('',#77481);
#9004=PLANE('',#77483);
#9005=PLANE('',#77485);
#9006=PLANE('',#77487);
#9007=PLANE('',#77489);
#9008=PLANE('',#77491);
#9009=PLANE('',#77493);
#9010=PLANE('',#77495);
#9011=PLANE('',#77497);
#9012=PLANE('',#77499);
#9013=PLANE('',#77501);
#9014=PLANE('',#77503);
#9015=PLANE('',#77505);
#9016=PLANE('',#77508);
#9017=PLANE('',#77510);
#9018=PLANE('',#77512);
#9019=PLANE('',#77514);
#9020=PLANE('',#77516);
#9021=PLANE('',#77518);
#9022=PLANE('',#77520);
#9023=PLANE('',#77522);
#9024=PLANE('',#77523);
#9025=PLANE('',#77525);
#9026=PLANE('',#77527);
#9027=PLANE('',#77529);
#9028=PLANE('',#77531);
#9029=PLANE('',#77533);
#9030=PLANE('',#77535);
#9031=PLANE('',#77537);
#9032=PLANE('',#77539);
#9033=PLANE('',#77541);
#9034=PLANE('',#77543);
#9035=PLANE('',#77545);
#9036=PLANE('',#77547);
#9037=PLANE('',#77550);
#9038=PLANE('',#77552);
#9039=PLANE('',#77554);
#9040=PLANE('',#77556);
#9041=PLANE('',#77558);
#9042=PLANE('',#77560);
#9043=PLANE('',#77562);
#9044=PLANE('',#77564);
#9045=PLANE('',#77566);
#9046=PLANE('',#77568);
#9047=PLANE('',#77570);
#9048=PLANE('',#77572);
#9049=PLANE('',#77574);
#9050=PLANE('',#77576);
#9051=PLANE('',#77578);
#9052=PLANE('',#77580);
#9053=PLANE('',#77582);
#9054=PLANE('',#77583);
#9055=PLANE('',#77585);
#9056=PLANE('',#77587);
#9057=PLANE('',#77589);
#9058=PLANE('',#77591);
#9059=PLANE('',#77593);
#9060=PLANE('',#77595);
#9061=PLANE('',#77602);
#9062=PLANE('',#77603);
#9063=PLANE('',#77604);
#9064=PLANE('',#77607);
#9065=PLANE('',#77608);
#9066=PLANE('',#77610);
#9067=PLANE('',#77611);
#9068=PLANE('',#77612);
#9069=PLANE('',#77615);
#9070=PLANE('',#77616);
#9071=PLANE('',#77617);
#9072=PLANE('',#77620);
#9073=PLANE('',#77621);
#9074=PLANE('',#77622);
#9075=PLANE('',#77625);
#9076=PLANE('',#77626);
#9077=PLANE('',#77627);
#9078=PLANE('',#77630);
#9079=PLANE('',#77631);
#9080=PLANE('',#77632);
#9081=PLANE('',#77635);
#9082=PLANE('',#77636);
#9083=PLANE('',#77638);
#9084=PLANE('',#77640);
#9085=PLANE('',#77642);
#9086=PLANE('',#77644);
#9087=PLANE('',#77646);
#9088=PLANE('',#77648);
#9089=PLANE('',#77650);
#9090=PLANE('',#77652);
#9091=PLANE('',#77654);
#9092=PLANE('',#77655);
#9093=PLANE('',#77657);
#9094=PLANE('',#77659);
#9095=PLANE('',#77661);
#9096=PLANE('',#77663);
#9097=PLANE('',#77665);
#9098=PLANE('',#77667);
#9099=PLANE('',#77669);
#9100=PLANE('',#77671);
#9101=PLANE('',#77673);
#9102=PLANE('',#77675);
#9103=PLANE('',#77677);
#9104=PLANE('',#77679);
#9105=PLANE('',#77681);
#9106=PLANE('',#77683);
#9107=PLANE('',#77684);
#9108=PLANE('',#77686);
#9109=PLANE('',#77688);
#9110=PLANE('',#77690);
#9111=PLANE('',#77692);
#9112=PLANE('',#77694);
#9113=PLANE('',#77696);
#9114=PLANE('',#77698);
#9115=PLANE('',#77700);
#9116=PLANE('',#77702);
#9117=PLANE('',#77703);
#9118=PLANE('',#77705);
#9119=PLANE('',#77707);
#9120=PLANE('',#77709);
#9121=PLANE('',#77711);
#9122=PLANE('',#77713);
#9123=PLANE('',#77715);
#9124=PLANE('',#77717);
#9125=PLANE('',#77719);
#9126=PLANE('',#77721);
#9127=PLANE('',#77723);
#9128=PLANE('',#77724);
#9129=PLANE('',#77726);
#9130=PLANE('',#77728);
#9131=PLANE('',#77730);
#9132=PLANE('',#77732);
#9133=PLANE('',#77734);
#9134=PLANE('',#77736);
#9135=PLANE('',#77738);
#9136=PLANE('',#77740);
#9137=PLANE('',#77742);
#9138=PLANE('',#77744);
#9139=PLANE('',#77746);
#9140=PLANE('',#77748);
#9141=PLANE('',#77750);
#9142=PLANE('',#77752);
#9143=PLANE('',#77754);
#9144=PLANE('',#77756);
#9145=PLANE('',#77758);
#9146=PLANE('',#77760);
#9147=PLANE('',#77761);
#9148=PLANE('',#77763);
#9149=PLANE('',#77765);
#9150=PLANE('',#77766);
#9151=PLANE('',#77768);
#9152=PLANE('',#77769);
#9153=PLANE('',#77771);
#9154=PLANE('',#77780);
#9155=PLANE('',#77782);
#9156=PLANE('',#77785);
#9157=PLANE('',#77788);
#9158=PLANE('',#77791);
#9159=PLANE('',#77794);
#9160=PLANE('',#77797);
#9161=PLANE('',#77799);
#9162=PLANE('',#77801);
#9163=PLANE('',#77804);
#9164=PLANE('',#77806);
#9165=PLANE('',#77808);
#9166=PLANE('',#77810);
#9167=PLANE('',#77812);
#9168=PLANE('',#77814);
#9169=PLANE('',#77816);
#9170=PLANE('',#77818);
#9171=PLANE('',#77819);
#9172=PLANE('',#77821);
#9173=PLANE('',#77823);
#9174=PLANE('',#77825);
#9175=PLANE('',#77827);
#9176=PLANE('',#77829);
#9177=PLANE('',#77831);
#9178=PLANE('',#77833);
#9179=PLANE('',#77835);
#9180=PLANE('',#77837);
#9181=PLANE('',#77839);
#9182=PLANE('',#77841);
#9183=PLANE('',#77843);
#9184=PLANE('',#77845);
#9185=PLANE('',#77847);
#9186=PLANE('',#77849);
#9187=PLANE('',#77851);
#9188=PLANE('',#77854);
#9189=PLANE('',#77856);
#9190=PLANE('',#77858);
#9191=PLANE('',#77860);
#9192=PLANE('',#77862);
#9193=PLANE('',#77864);
#9194=PLANE('',#77866);
#9195=PLANE('',#77868);
#9196=PLANE('',#77869);
#9197=PLANE('',#77871);
#9198=PLANE('',#77873);
#9199=PLANE('',#77875);
#9200=PLANE('',#77877);
#9201=PLANE('',#77879);
#9202=PLANE('',#77881);
#9203=PLANE('',#77883);
#9204=PLANE('',#77885);
#9205=PLANE('',#77887);
#9206=PLANE('',#77889);
#9207=PLANE('',#77891);
#9208=PLANE('',#77893);
#9209=PLANE('',#77896);
#9210=PLANE('',#77898);
#9211=PLANE('',#77900);
#9212=PLANE('',#77902);
#9213=PLANE('',#77904);
#9214=PLANE('',#77906);
#9215=PLANE('',#77908);
#9216=PLANE('',#77910);
#9217=PLANE('',#77912);
#9218=PLANE('',#77914);
#9219=PLANE('',#77916);
#9220=PLANE('',#77918);
#9221=PLANE('',#77920);
#9222=PLANE('',#77922);
#9223=PLANE('',#77924);
#9224=PLANE('',#77926);
#9225=PLANE('',#77928);
#9226=PLANE('',#77929);
#9227=PLANE('',#77931);
#9228=PLANE('',#77933);
#9229=PLANE('',#77935);
#9230=PLANE('',#77937);
#9231=PLANE('',#77939);
#9232=PLANE('',#77941);
#9233=PLANE('',#77948);
#9234=PLANE('',#77949);
#9235=PLANE('',#77950);
#9236=PLANE('',#77953);
#9237=PLANE('',#77954);
#9238=PLANE('',#77956);
#9239=PLANE('',#77957);
#9240=PLANE('',#77958);
#9241=PLANE('',#77961);
#9242=PLANE('',#77962);
#9243=PLANE('',#77963);
#9244=PLANE('',#77966);
#9245=PLANE('',#77967);
#9246=PLANE('',#77968);
#9247=PLANE('',#77971);
#9248=PLANE('',#77972);
#9249=PLANE('',#77973);
#9250=PLANE('',#77976);
#9251=PLANE('',#77977);
#9252=PLANE('',#77978);
#9253=PLANE('',#77981);
#9254=PLANE('',#77982);
#9255=PLANE('',#77984);
#9256=PLANE('',#77986);
#9257=PLANE('',#77988);
#9258=PLANE('',#77990);
#9259=PLANE('',#77992);
#9260=PLANE('',#77994);
#9261=PLANE('',#77996);
#9262=PLANE('',#77998);
#9263=PLANE('',#78000);
#9264=PLANE('',#78001);
#9265=PLANE('',#78003);
#9266=PLANE('',#78005);
#9267=PLANE('',#78007);
#9268=PLANE('',#78009);
#9269=PLANE('',#78011);
#9270=PLANE('',#78013);
#9271=PLANE('',#78015);
#9272=PLANE('',#78017);
#9273=PLANE('',#78019);
#9274=PLANE('',#78021);
#9275=PLANE('',#78023);
#9276=PLANE('',#78025);
#9277=PLANE('',#78027);
#9278=PLANE('',#78029);
#9279=PLANE('',#78030);
#9280=PLANE('',#78032);
#9281=PLANE('',#78034);
#9282=PLANE('',#78036);
#9283=PLANE('',#78038);
#9284=PLANE('',#78040);
#9285=PLANE('',#78042);
#9286=PLANE('',#78044);
#9287=PLANE('',#78046);
#9288=PLANE('',#78048);
#9289=PLANE('',#78049);
#9290=PLANE('',#78051);
#9291=PLANE('',#78053);
#9292=PLANE('',#78055);
#9293=PLANE('',#78057);
#9294=PLANE('',#78059);
#9295=PLANE('',#78061);
#9296=PLANE('',#78063);
#9297=PLANE('',#78065);
#9298=PLANE('',#78067);
#9299=PLANE('',#78069);
#9300=PLANE('',#78070);
#9301=PLANE('',#78072);
#9302=PLANE('',#78074);
#9303=PLANE('',#78076);
#9304=PLANE('',#78078);
#9305=PLANE('',#78080);
#9306=PLANE('',#78082);
#9307=PLANE('',#78084);
#9308=PLANE('',#78086);
#9309=PLANE('',#78088);
#9310=PLANE('',#78090);
#9311=PLANE('',#78092);
#9312=PLANE('',#78094);
#9313=PLANE('',#78096);
#9314=PLANE('',#78098);
#9315=PLANE('',#78100);
#9316=PLANE('',#78102);
#9317=PLANE('',#78104);
#9318=PLANE('',#78106);
#9319=PLANE('',#78107);
#9320=PLANE('',#78109);
#9321=PLANE('',#78111);
#9322=PLANE('',#78112);
#9323=PLANE('',#78114);
#9324=PLANE('',#78115);
#9325=PLANE('',#78117);
#9326=PLANE('',#78125);
#9327=PLANE('',#78127);
#9328=PLANE('',#78130);
#9329=PLANE('',#78133);
#9330=PLANE('',#78136);
#9331=PLANE('',#78139);
#9332=PLANE('',#78142);
#9333=PLANE('',#78143);
#9334=PLANE('',#78145);
#9335=PLANE('',#78147);
#9336=PLANE('',#78149);
#9337=PLANE('',#78151);
#9338=PLANE('',#78153);
#9339=PLANE('',#78155);
#9340=PLANE('',#78157);
#9341=PLANE('',#78159);
#9342=PLANE('',#78161);
#9343=PLANE('',#78162);
#9344=PLANE('',#78164);
#9345=PLANE('',#78166);
#9346=PLANE('',#78168);
#9347=PLANE('',#78170);
#9348=PLANE('',#78172);
#9349=PLANE('',#78174);
#9350=PLANE('',#78176);
#9351=PLANE('',#78178);
#9352=PLANE('',#78180);
#9353=PLANE('',#78182);
#9354=PLANE('',#78184);
#9355=PLANE('',#78186);
#9356=PLANE('',#78188);
#9357=PLANE('',#78190);
#9358=PLANE('',#78191);
#9359=PLANE('',#78193);
#9360=PLANE('',#78195);
#9361=PLANE('',#78197);
#9362=PLANE('',#78199);
#9363=PLANE('',#78201);
#9364=PLANE('',#78203);
#9365=PLANE('',#78205);
#9366=PLANE('',#78207);
#9367=PLANE('',#78209);
#9368=PLANE('',#78210);
#9369=PLANE('',#78212);
#9370=PLANE('',#78214);
#9371=PLANE('',#78216);
#9372=PLANE('',#78218);
#9373=PLANE('',#78220);
#9374=PLANE('',#78222);
#9375=PLANE('',#78224);
#9376=PLANE('',#78226);
#9377=PLANE('',#78228);
#9378=PLANE('',#78230);
#9379=PLANE('',#78231);
#9380=PLANE('',#78233);
#9381=PLANE('',#78235);
#9382=PLANE('',#78237);
#9383=PLANE('',#78239);
#9384=PLANE('',#78241);
#9385=PLANE('',#78243);
#9386=PLANE('',#78245);
#9387=PLANE('',#78247);
#9388=PLANE('',#78249);
#9389=PLANE('',#78251);
#9390=PLANE('',#78253);
#9391=PLANE('',#78255);
#9392=PLANE('',#78257);
#9393=PLANE('',#78259);
#9394=PLANE('',#78261);
#9395=PLANE('',#78263);
#9396=PLANE('',#78265);
#9397=PLANE('',#78267);
#9398=PLANE('',#78268);
#9399=PLANE('',#78270);
#9400=PLANE('',#78272);
#9401=PLANE('',#78273);
#9402=PLANE('',#78275);
#9403=PLANE('',#78276);
#9404=PLANE('',#78278);
#9405=PLANE('',#78288);
#9406=PLANE('',#78289);
#9407=PLANE('',#78290);
#9408=PLANE('',#78291);
#9409=PLANE('',#78292);
#9410=PLANE('',#78293);
#9411=PLANE('',#78294);
#9412=PLANE('',#78295);
#9413=PLANE('',#78296);
#9414=PLANE('',#78297);
#9415=PLANE('',#78319);
#9416=PLANE('',#78320);
#9417=PLANE('',#78321);
#9418=PLANE('',#78322);
#9419=PLANE('',#78323);
#9420=PLANE('',#78344);
#9421=PLANE('',#78345);
#9422=PLANE('',#78346);
#9423=PLANE('',#78347);
#9424=PLANE('',#78348);
#9425=PLANE('',#78349);
#9426=PLANE('',#78350);
#9427=PLANE('',#78351);
#9428=PLANE('',#78352);
#9429=PLANE('',#78353);
#9430=PLANE('',#78354);
#9431=PLANE('',#78355);
#9432=PLANE('',#78359);
#9433=PLANE('',#78360);
#9434=PLANE('',#78364);
#9435=PLANE('',#78365);
#9436=PLANE('',#78369);
#9437=PLANE('',#78370);
#9438=PLANE('',#78510);
#9439=PLANE('',#78511);
#9440=PLANE('',#78514);
#9441=PLANE('',#78517);
#9442=PLANE('',#78520);
#9443=PLANE('',#78523);
#9444=PLANE('',#78524);
#9445=PLANE('',#78525);
#9446=PLANE('',#78526);
#9447=PLANE('',#78527);
#9448=PLANE('',#78528);
#9449=PLANE('',#78537);
#9450=PLANE('',#78544);
#9451=PLANE('',#78551);
#9452=PLANE('',#78552);
#9453=PLANE('',#78553);
#9454=PLANE('',#78554);
#9455=PLANE('',#78555);
#9456=PLANE('',#78556);
#9457=PLANE('',#78577);
#9458=PLANE('',#78584);
#9459=PLANE('',#78591);
#9460=PLANE('',#78592);
#9461=PLANE('',#78593);
#9462=PLANE('',#78594);
#9463=PLANE('',#78595);
#9464=PLANE('',#78596);
#9465=PLANE('',#78619);
#9466=PLANE('',#78647);
#9467=PLANE('',#78650);
#9468=PLANE('',#78653);
#9469=PLANE('',#78680);
#9470=PLANE('',#78683);
#9471=PLANE('',#78686);
#9472=PLANE('',#78711);
#9473=PLANE('',#78712);
#9474=PLANE('',#78738);
#9475=PLANE('',#78754);
#9476=PLANE('',#78807);
#9477=PLANE('',#78810);
#9478=PLANE('',#78823);
#9479=PLANE('',#78824);
#9480=PLANE('',#78825);
#9481=PLANE('',#78828);
#9482=PLANE('',#78834);
#9483=PLANE('',#78839);
#9484=PLANE('',#78842);
#9485=PLANE('',#78847);
#9486=PLANE('',#78851);
#9487=PLANE('',#78856);
#9488=PLANE('',#78868);
#9489=PLANE('',#78872);
#9490=PLANE('',#78903);
#9491=PLANE('',#78904);
#9492=PLANE('',#78935);
#9493=PLANE('',#78936);
#9494=PLANE('',#78938);
#9495=PLANE('',#78946);
#9496=PLANE('',#78948);
#9497=PLANE('',#78952);
#9498=PLANE('',#78964);
#9499=PLANE('',#78980);
#9500=PLANE('',#79070);
#9501=PLANE('',#79121);
#9502=PLANE('',#79127);
#9503=PLANE('',#79130);
#9504=PLANE('',#79140);
#9505=PLANE('',#79141);
#9506=PLANE('',#79144);
#9507=PLANE('',#79154);
#9508=PLANE('',#79156);
#9509=PLANE('',#79177);
#9510=PLANE('',#79180);
#9511=PLANE('',#79184);
#9512=PLANE('',#79185);
#9513=PLANE('',#79188);
#9514=PLANE('',#79197);
#9515=PLANE('',#79202);
#9516=PLANE('',#79204);
#9517=PLANE('',#79211);
#9518=PLANE('',#79261);
#9519=PLANE('',#79326);
#9520=PLANE('',#79334);
#9521=PLANE('',#79340);
#9522=PLANE('',#79346);
#9523=PLANE('',#79352);
#9524=PLANE('',#79359);
#9525=PLANE('',#79362);
#9526=PLANE('',#79381);
#9527=PLANE('',#79385);
#9528=PLANE('',#79389);
#9529=PLANE('',#79393);
#9530=PLANE('',#79409);
#9531=PLANE('',#79412);
#9532=PLANE('',#79419);
#9533=PLANE('',#79423);
#9534=PLANE('',#79427);
#9535=PLANE('',#79431);
#9536=PLANE('',#79436);
#9537=PLANE('',#79546);
#9538=PLANE('',#79558);
#9539=PLANE('',#79568);
#9540=PLANE('',#79589);
#9541=PLANE('',#79601);
#9542=PLANE('',#79602);
#9543=PLANE('',#79605);
#9544=PLANE('',#79618);
#9545=PLANE('',#79625);
#9546=PLANE('',#79629);
#9547=PLANE('',#79638);
#9548=PLANE('',#79648);
#9549=PLANE('',#79658);
#9550=PLANE('',#79665);
#9551=PLANE('',#79682);
#9552=PLANE('',#79697);
#9553=PLANE('',#79708);
#9554=PLANE('',#79709);
#9555=PLANE('',#79714);
#9556=PLANE('',#79719);
#9557=PLANE('',#79726);
#9558=PLANE('',#79738);
#9559=PLANE('',#79739);
#9560=PLANE('',#79749);
#9561=PLANE('',#79750);
#9562=PLANE('',#79752);
#9563=PLANE('',#79762);
#9564=PLANE('',#79771);
#9565=PLANE('',#79778);
#9566=PLANE('',#79783);
#9567=PLANE('',#79803);
#9568=PLANE('',#79805);
#9569=PLANE('',#79808);
#9570=PLANE('',#79812);
#9571=PLANE('',#79837);
#9572=PLANE('',#79840);
#9573=PLANE('',#79841);
#9574=PLANE('',#79842);
#9575=PLANE('',#79843);
#9576=PLANE('',#79907);
#9577=PLANE('',#79921);
#9578=PLANE('',#79922);
#9579=PLANE('',#79926);
#9580=PLANE('',#79932);
#9581=PLANE('',#79996);
#9582=PLANE('',#80001);
#9583=PLANE('',#80003);
#9584=PLANE('',#80008);
#9585=PLANE('',#80010);
#9586=PLANE('',#80013);
#9587=PLANE('',#80041);
#9588=PLANE('',#80053);
#9589=PLANE('',#80057);
#9590=PLANE('',#80064);
#9591=PLANE('',#80065);
#9592=PLANE('',#80066);
#9593=PLANE('',#80069);
#9594=PLANE('',#80072);
#9595=PLANE('',#80078);
#9596=PLANE('',#80094);
#9597=PLANE('',#80095);
#9598=PLANE('',#80096);
#9599=PLANE('',#80099);
#9600=PLANE('',#80105);
#9601=PLANE('',#80132);
#9602=PLANE('',#80133);
#9603=PLANE('',#80134);
#9604=PLANE('',#80135);
#9605=PLANE('',#80138);
#9606=PLANE('',#80142);
#9607=PLANE('',#80153);
#9608=PLANE('',#80161);
#9609=PLANE('',#80162);
#9610=PLANE('',#80164);
#9611=PLANE('',#80165);
#9612=PLANE('',#80168);
#9613=PLANE('',#80185);
#9614=PLANE('',#80193);
#9615=PLANE('',#80194);
#9616=PLANE('',#80196);
#9617=PLANE('',#80272);
#9618=PLANE('',#80275);
#9619=PLANE('',#80276);
#9620=PLANE('',#80277);
#9621=PLANE('',#80278);
#9622=PLANE('',#80291);
#9623=PLANE('',#80296);
#9624=PLANE('',#80319);
#9625=PLANE('',#80324);
#9626=PLANE('',#80325);
#9627=PLANE('',#80340);
#9628=PLANE('',#80355);
#9629=PLANE('',#80362);
#9630=PLANE('',#80406);
#9631=PLANE('',#80409);
#9632=PLANE('',#80410);
#9633=PLANE('',#80411);
#9634=PLANE('',#80416);
#9635=PLANE('',#80426);
#9636=PLANE('',#80433);
#9637=PLANE('',#80434);
#9638=PLANE('',#80439);
#9639=PLANE('',#80441);
#9640=PLANE('',#80444);
#9641=PLANE('',#80445);
#9642=PLANE('',#80448);
#9643=PLANE('',#80449);
#9644=PLANE('',#80454);
#9645=PLANE('',#80478);
#9646=PLANE('',#80480);
#9647=PLANE('',#80481);
#9648=PLANE('',#80484);
#9649=PLANE('',#80485);
#9650=PLANE('',#80499);
#9651=PLANE('',#80504);
#9652=PLANE('',#80510);
#9653=PLANE('',#80515);
#9654=PLANE('',#80521);
#9655=PLANE('',#80526);
#9656=PLANE('',#80532);
#9657=PLANE('',#80537);
#9658=PLANE('',#80540);
#9659=PLANE('',#80553);
#9660=PLANE('',#80554);
#9661=PLANE('',#80566);
#9662=PLANE('',#80585);
#9663=PLANE('',#80594);
#9664=PLANE('',#80595);
#9665=PLANE('',#80596);
#9666=PLANE('',#80597);
#9667=PLANE('',#80598);
#9668=PLANE('',#80599);
#9669=PLANE('',#80600);
#9670=PLANE('',#80601);
#9671=PLANE('',#80607);
#9672=PLANE('',#80645);
#9673=PLANE('',#80649);
#9674=PLANE('',#80656);
#9675=PLANE('',#80657);
#9676=PLANE('',#80664);
#9677=PLANE('',#80665);
#9678=PLANE('',#80674);
#9679=PLANE('',#80675);
#9680=PLANE('',#80682);
#9681=PLANE('',#80683);
#9682=PLANE('',#80686);
#9683=PLANE('',#80689);
#9684=PLANE('',#80690);
#9685=PLANE('',#80691);
#9686=PLANE('',#80697);
#9687=PLANE('',#80698);
#9688=PLANE('',#80701);
#9689=PLANE('',#80706);
#9690=PLANE('',#80753);
#9691=PLANE('',#80765);
#9692=PLANE('',#80771);
#9693=PLANE('',#80772);
#9694=PLANE('',#80774);
#9695=PLANE('',#80775);
#9696=PLANE('',#80777);
#9697=PLANE('',#80778);
#9698=PLANE('',#80779);
#9699=PLANE('',#80782);
#9700=PLANE('',#80784);
#9701=PLANE('',#80785);
#9702=PLANE('',#80787);
#9703=PLANE('',#80788);
#9704=PLANE('',#80794);
#9705=PLANE('',#80795);
#9706=PLANE('',#80798);
#9707=PLANE('',#80799);
#9708=PLANE('',#80814);
#9709=PLANE('',#80818);
#9710=PLANE('',#80848);
#9711=PLANE('',#80858);
#9712=PLANE('',#80873);
#9713=PLANE('',#80891);
#9714=PLANE('',#80892);
#9715=PLANE('',#80909);
#9716=PLANE('',#80912);
#9717=PLANE('',#80917);
#9718=PLANE('',#80924);
#9719=PLANE('',#80930);
#9720=PLANE('',#80934);
#9721=PLANE('',#80948);
#9722=PLANE('',#81005);
#9723=PLANE('',#81006);
#9724=PLANE('',#81007);
#9725=PLANE('',#81008);
#9726=PLANE('',#81011);
#9727=PLANE('',#81012);
#9728=PLANE('',#81013);
#9729=PLANE('',#81014);
#9730=PLANE('',#81015);
#9731=PLANE('',#81016);
#9732=PLANE('',#81017);
#9733=PLANE('',#81018);
#9734=PLANE('',#81019);
#9735=PLANE('',#81020);
#9736=PLANE('',#81021);
#9737=PLANE('',#81024);
#9738=PLANE('',#81025);
#9739=PLANE('',#81028);
#9740=PLANE('',#81029);
#9741=PLANE('',#81034);
#9742=PLANE('',#81035);
#9743=PLANE('',#81040);
#9744=PLANE('',#81048);
#9745=PLANE('',#81050);
#9746=PLANE('',#81052);
#9747=PLANE('',#81054);
#9748=PLANE('',#81055);
#9749=PLANE('',#81056);
#9750=PLANE('',#81059);
#9751=PLANE('',#81062);
#9752=PLANE('',#81066);
#9753=PLANE('',#81067);
#9754=PLANE('',#81088);
#9755=PLANE('',#81089);
#9756=PLANE('',#81098);
#9757=PLANE('',#81108);
#9758=PLANE('',#81110);
#9759=PLANE('',#81112);
#9760=PLANE('',#81114);
#9761=PLANE('',#81115);
#9762=PLANE('',#81118);
#9763=PLANE('',#81121);
#9764=PLANE('',#81124);
#9765=PLANE('',#81127);
#9766=PLANE('',#81128);
#9767=PLANE('',#81129);
#9768=PLANE('',#81130);
#9769=PLANE('',#81131);
#9770=PLANE('',#81132);
#9771=PLANE('',#81134);
#9772=PLANE('',#81136);
#9773=PLANE('',#81138);
#9774=PLANE('',#81147);
#9775=PLANE('',#81148);
#9776=PLANE('',#81161);
#9777=PLANE('',#81170);
#9778=PLANE('',#81171);
#9779=PLANE('',#81174);
#9780=PLANE('',#81178);
#9781=PLANE('',#81180);
#9782=PLANE('',#81186);
#9783=PLANE('',#81187);
#9784=PLANE('',#81190);
#9785=PLANE('',#81193);
#9786=PLANE('',#81243);
#9787=PLANE('',#81245);
#9788=PLANE('',#81258);
#9789=PLANE('',#81263);
#9790=PLANE('',#81267);
#9791=PLANE('',#81274);
#9792=PLANE('',#81278);
#9793=PLANE('',#81294);
#9794=PLANE('',#81314);
#9795=PLANE('',#81350);
#9796=PLANE('',#81378);
#9797=PLANE('',#81379);
#9798=PLANE('',#81388);
#9799=PLANE('',#81397);
#9800=PLANE('',#81405);
#9801=PLANE('',#81406);
#9802=PLANE('',#81435);
#9803=PLANE('',#81444);
#9804=PLANE('',#81453);
#9805=PLANE('',#81454);
#9806=PLANE('',#81457);
#9807=PLANE('',#81458);
#9808=PLANE('',#81460);
#9809=PLANE('',#81462);
#9810=PLANE('',#81464);
#9811=PLANE('',#81466);
#9812=PLANE('',#81468);
#9813=PLANE('',#81484);
#9814=PLANE('',#81492);
#9815=PLANE('',#81494);
#9816=PLANE('',#81496);
#9817=PLANE('',#81499);
#9818=PLANE('',#81501);
#9819=PLANE('',#81503);
#9820=PLANE('',#81513);
#9821=PLANE('',#81523);
#9822=FACE_OUTER_BOUND('',#13891,.T.);
#9823=FACE_OUTER_BOUND('',#13892,.T.);
#9824=FACE_OUTER_BOUND('',#13893,.T.);
#9825=FACE_OUTER_BOUND('',#13896,.T.);
#9826=FACE_OUTER_BOUND('',#13897,.T.);
#9827=FACE_OUTER_BOUND('',#13898,.T.);
#9828=FACE_OUTER_BOUND('',#13899,.T.);
#9829=FACE_OUTER_BOUND('',#13900,.T.);
#9830=FACE_OUTER_BOUND('',#13901,.T.);
#9831=FACE_OUTER_BOUND('',#13902,.T.);
#9832=FACE_OUTER_BOUND('',#13903,.T.);
#9833=FACE_OUTER_BOUND('',#13904,.T.);
#9834=FACE_OUTER_BOUND('',#13905,.T.);
#9835=FACE_OUTER_BOUND('',#13906,.T.);
#9836=FACE_OUTER_BOUND('',#13907,.T.);
#9837=FACE_OUTER_BOUND('',#13908,.T.);
#9838=FACE_OUTER_BOUND('',#13909,.T.);
#9839=FACE_OUTER_BOUND('',#13910,.T.);
#9840=FACE_OUTER_BOUND('',#13911,.T.);
#9841=FACE_OUTER_BOUND('',#13912,.T.);
#9842=FACE_OUTER_BOUND('',#13913,.T.);
#9843=FACE_OUTER_BOUND('',#13914,.T.);
#9844=FACE_OUTER_BOUND('',#13915,.T.);
#9845=FACE_OUTER_BOUND('',#13916,.T.);
#9846=FACE_OUTER_BOUND('',#13917,.T.);
#9847=FACE_OUTER_BOUND('',#13918,.T.);
#9848=FACE_OUTER_BOUND('',#13919,.T.);
#9849=FACE_OUTER_BOUND('',#13920,.T.);
#9850=FACE_OUTER_BOUND('',#13921,.T.);
#9851=FACE_OUTER_BOUND('',#13922,.T.);
#9852=FACE_OUTER_BOUND('',#13923,.T.);
#9853=FACE_OUTER_BOUND('',#13926,.T.);
#9854=FACE_OUTER_BOUND('',#13927,.T.);
#9855=FACE_OUTER_BOUND('',#13928,.T.);
#9856=FACE_OUTER_BOUND('',#13929,.T.);
#9857=FACE_OUTER_BOUND('',#13930,.T.);
#9858=FACE_OUTER_BOUND('',#13931,.T.);
#9859=FACE_OUTER_BOUND('',#13932,.T.);
#9860=FACE_OUTER_BOUND('',#13933,.T.);
#9861=FACE_OUTER_BOUND('',#13934,.T.);
#9862=FACE_OUTER_BOUND('',#13935,.T.);
#9863=FACE_OUTER_BOUND('',#13936,.T.);
#9864=FACE_OUTER_BOUND('',#13937,.T.);
#9865=FACE_OUTER_BOUND('',#13938,.T.);
#9866=FACE_OUTER_BOUND('',#13939,.T.);
#9867=FACE_OUTER_BOUND('',#13940,.T.);
#9868=FACE_OUTER_BOUND('',#13941,.T.);
#9869=FACE_OUTER_BOUND('',#13942,.T.);
#9870=FACE_OUTER_BOUND('',#13943,.T.);
#9871=FACE_OUTER_BOUND('',#13944,.T.);
#9872=FACE_OUTER_BOUND('',#13945,.T.);
#9873=FACE_OUTER_BOUND('',#13946,.T.);
#9874=FACE_OUTER_BOUND('',#13947,.T.);
#9875=FACE_OUTER_BOUND('',#13948,.T.);
#9876=FACE_OUTER_BOUND('',#13949,.T.);
#9877=FACE_OUTER_BOUND('',#13950,.T.);
#9878=FACE_OUTER_BOUND('',#13951,.T.);
#9879=FACE_OUTER_BOUND('',#13952,.T.);
#9880=FACE_OUTER_BOUND('',#13953,.T.);
#9881=FACE_OUTER_BOUND('',#13954,.T.);
#9882=FACE_OUTER_BOUND('',#13955,.T.);
#9883=FACE_OUTER_BOUND('',#13956,.T.);
#9884=FACE_OUTER_BOUND('',#13957,.T.);
#9885=FACE_OUTER_BOUND('',#13958,.T.);
#9886=FACE_OUTER_BOUND('',#13959,.T.);
#9887=FACE_OUTER_BOUND('',#13960,.T.);
#9888=FACE_OUTER_BOUND('',#13961,.T.);
#9889=FACE_OUTER_BOUND('',#13962,.T.);
#9890=FACE_OUTER_BOUND('',#13963,.T.);
#9891=FACE_OUTER_BOUND('',#13964,.T.);
#9892=FACE_OUTER_BOUND('',#13965,.T.);
#9893=FACE_OUTER_BOUND('',#13966,.T.);
#9894=FACE_OUTER_BOUND('',#13967,.T.);
#9895=FACE_OUTER_BOUND('',#13968,.T.);
#9896=FACE_OUTER_BOUND('',#13969,.T.);
#9897=FACE_OUTER_BOUND('',#13970,.T.);
#9898=FACE_OUTER_BOUND('',#13971,.T.);
#9899=FACE_OUTER_BOUND('',#13972,.T.);
#9900=FACE_OUTER_BOUND('',#13973,.T.);
#9901=FACE_OUTER_BOUND('',#13974,.T.);
#9902=FACE_OUTER_BOUND('',#13975,.T.);
#9903=FACE_OUTER_BOUND('',#13976,.T.);
#9904=FACE_OUTER_BOUND('',#13977,.T.);
#9905=FACE_OUTER_BOUND('',#13978,.T.);
#9906=FACE_OUTER_BOUND('',#13979,.T.);
#9907=FACE_OUTER_BOUND('',#13980,.T.);
#9908=FACE_OUTER_BOUND('',#13981,.T.);
#9909=FACE_OUTER_BOUND('',#13982,.T.);
#9910=FACE_OUTER_BOUND('',#13983,.T.);
#9911=FACE_OUTER_BOUND('',#13984,.T.);
#9912=FACE_OUTER_BOUND('',#13985,.T.);
#9913=FACE_OUTER_BOUND('',#13986,.T.);
#9914=FACE_OUTER_BOUND('',#13987,.T.);
#9915=FACE_OUTER_BOUND('',#13988,.T.);
#9916=FACE_OUTER_BOUND('',#13989,.T.);
#9917=FACE_OUTER_BOUND('',#13990,.T.);
#9918=FACE_OUTER_BOUND('',#13991,.T.);
#9919=FACE_OUTER_BOUND('',#13992,.T.);
#9920=FACE_OUTER_BOUND('',#13993,.T.);
#9921=FACE_OUTER_BOUND('',#13994,.T.);
#9922=FACE_OUTER_BOUND('',#13995,.T.);
#9923=FACE_OUTER_BOUND('',#13996,.T.);
#9924=FACE_OUTER_BOUND('',#13997,.T.);
#9925=FACE_OUTER_BOUND('',#13998,.T.);
#9926=FACE_OUTER_BOUND('',#13999,.T.);
#9927=FACE_OUTER_BOUND('',#14000,.T.);
#9928=FACE_OUTER_BOUND('',#14001,.T.);
#9929=FACE_OUTER_BOUND('',#14002,.T.);
#9930=FACE_OUTER_BOUND('',#14003,.T.);
#9931=FACE_OUTER_BOUND('',#14004,.T.);
#9932=FACE_OUTER_BOUND('',#14005,.T.);
#9933=FACE_OUTER_BOUND('',#14006,.T.);
#9934=FACE_OUTER_BOUND('',#14007,.T.);
#9935=FACE_OUTER_BOUND('',#14008,.T.);
#9936=FACE_OUTER_BOUND('',#14009,.T.);
#9937=FACE_OUTER_BOUND('',#14010,.T.);
#9938=FACE_OUTER_BOUND('',#14011,.T.);
#9939=FACE_OUTER_BOUND('',#14012,.T.);
#9940=FACE_OUTER_BOUND('',#14013,.T.);
#9941=FACE_OUTER_BOUND('',#14014,.T.);
#9942=FACE_OUTER_BOUND('',#14015,.T.);
#9943=FACE_OUTER_BOUND('',#14016,.T.);
#9944=FACE_OUTER_BOUND('',#14017,.T.);
#9945=FACE_OUTER_BOUND('',#14018,.T.);
#9946=FACE_OUTER_BOUND('',#14019,.T.);
#9947=FACE_OUTER_BOUND('',#14020,.T.);
#9948=FACE_OUTER_BOUND('',#14021,.T.);
#9949=FACE_OUTER_BOUND('',#14022,.T.);
#9950=FACE_OUTER_BOUND('',#14023,.T.);
#9951=FACE_OUTER_BOUND('',#14024,.T.);
#9952=FACE_OUTER_BOUND('',#14025,.T.);
#9953=FACE_OUTER_BOUND('',#14026,.T.);
#9954=FACE_OUTER_BOUND('',#14027,.T.);
#9955=FACE_OUTER_BOUND('',#14028,.T.);
#9956=FACE_OUTER_BOUND('',#14029,.T.);
#9957=FACE_OUTER_BOUND('',#14030,.T.);
#9958=FACE_OUTER_BOUND('',#14031,.T.);
#9959=FACE_OUTER_BOUND('',#14032,.T.);
#9960=FACE_OUTER_BOUND('',#14033,.T.);
#9961=FACE_OUTER_BOUND('',#14034,.T.);
#9962=FACE_OUTER_BOUND('',#14035,.T.);
#9963=FACE_OUTER_BOUND('',#14036,.T.);
#9964=FACE_OUTER_BOUND('',#14037,.T.);
#9965=FACE_OUTER_BOUND('',#14038,.T.);
#9966=FACE_OUTER_BOUND('',#14039,.T.);
#9967=FACE_OUTER_BOUND('',#14040,.T.);
#9968=FACE_OUTER_BOUND('',#14041,.T.);
#9969=FACE_OUTER_BOUND('',#14042,.T.);
#9970=FACE_OUTER_BOUND('',#14043,.T.);
#9971=FACE_OUTER_BOUND('',#14044,.T.);
#9972=FACE_OUTER_BOUND('',#14045,.T.);
#9973=FACE_OUTER_BOUND('',#14046,.T.);
#9974=FACE_OUTER_BOUND('',#14047,.T.);
#9975=FACE_OUTER_BOUND('',#14048,.T.);
#9976=FACE_OUTER_BOUND('',#14049,.T.);
#9977=FACE_OUTER_BOUND('',#14050,.T.);
#9978=FACE_OUTER_BOUND('',#14051,.T.);
#9979=FACE_OUTER_BOUND('',#14052,.T.);
#9980=FACE_OUTER_BOUND('',#14053,.T.);
#9981=FACE_OUTER_BOUND('',#14054,.T.);
#9982=FACE_OUTER_BOUND('',#14055,.T.);
#9983=FACE_OUTER_BOUND('',#14056,.T.);
#9984=FACE_OUTER_BOUND('',#14057,.T.);
#9985=FACE_OUTER_BOUND('',#14058,.T.);
#9986=FACE_OUTER_BOUND('',#14059,.T.);
#9987=FACE_OUTER_BOUND('',#14060,.T.);
#9988=FACE_OUTER_BOUND('',#14061,.T.);
#9989=FACE_OUTER_BOUND('',#14062,.T.);
#9990=FACE_OUTER_BOUND('',#14063,.T.);
#9991=FACE_OUTER_BOUND('',#14064,.T.);
#9992=FACE_OUTER_BOUND('',#14065,.T.);
#9993=FACE_OUTER_BOUND('',#14066,.T.);
#9994=FACE_OUTER_BOUND('',#14067,.T.);
#9995=FACE_OUTER_BOUND('',#14068,.T.);
#9996=FACE_OUTER_BOUND('',#14069,.T.);
#9997=FACE_OUTER_BOUND('',#14070,.T.);
#9998=FACE_OUTER_BOUND('',#14071,.T.);
#9999=FACE_OUTER_BOUND('',#14072,.T.);
#10000=FACE_OUTER_BOUND('',#14073,.T.);
#10001=FACE_OUTER_BOUND('',#14074,.T.);
#10002=FACE_OUTER_BOUND('',#14075,.T.);
#10003=FACE_OUTER_BOUND('',#14076,.T.);
#10004=FACE_OUTER_BOUND('',#14077,.T.);
#10005=FACE_OUTER_BOUND('',#14078,.T.);
#10006=FACE_OUTER_BOUND('',#14079,.T.);
#10007=FACE_OUTER_BOUND('',#14080,.T.);
#10008=FACE_OUTER_BOUND('',#14081,.T.);
#10009=FACE_OUTER_BOUND('',#14082,.T.);
#10010=FACE_OUTER_BOUND('',#14083,.T.);
#10011=FACE_OUTER_BOUND('',#14084,.T.);
#10012=FACE_OUTER_BOUND('',#14085,.T.);
#10013=FACE_OUTER_BOUND('',#14086,.T.);
#10014=FACE_OUTER_BOUND('',#14087,.T.);
#10015=FACE_OUTER_BOUND('',#14088,.T.);
#10016=FACE_OUTER_BOUND('',#14089,.T.);
#10017=FACE_OUTER_BOUND('',#14090,.T.);
#10018=FACE_OUTER_BOUND('',#14091,.T.);
#10019=FACE_OUTER_BOUND('',#14092,.T.);
#10020=FACE_OUTER_BOUND('',#14093,.T.);
#10021=FACE_OUTER_BOUND('',#14094,.T.);
#10022=FACE_OUTER_BOUND('',#14095,.T.);
#10023=FACE_OUTER_BOUND('',#14096,.T.);
#10024=FACE_OUTER_BOUND('',#14097,.T.);
#10025=FACE_OUTER_BOUND('',#14098,.T.);
#10026=FACE_OUTER_BOUND('',#14099,.T.);
#10027=FACE_OUTER_BOUND('',#14100,.T.);
#10028=FACE_OUTER_BOUND('',#14101,.T.);
#10029=FACE_OUTER_BOUND('',#14102,.T.);
#10030=FACE_OUTER_BOUND('',#14103,.T.);
#10031=FACE_OUTER_BOUND('',#14104,.T.);
#10032=FACE_OUTER_BOUND('',#14105,.T.);
#10033=FACE_OUTER_BOUND('',#14106,.T.);
#10034=FACE_OUTER_BOUND('',#14107,.T.);
#10035=FACE_OUTER_BOUND('',#14108,.T.);
#10036=FACE_OUTER_BOUND('',#14109,.T.);
#10037=FACE_OUTER_BOUND('',#14110,.T.);
#10038=FACE_OUTER_BOUND('',#14111,.T.);
#10039=FACE_OUTER_BOUND('',#14112,.T.);
#10040=FACE_OUTER_BOUND('',#14113,.T.);
#10041=FACE_OUTER_BOUND('',#14114,.T.);
#10042=FACE_OUTER_BOUND('',#14115,.T.);
#10043=FACE_OUTER_BOUND('',#14116,.T.);
#10044=FACE_OUTER_BOUND('',#14117,.T.);
#10045=FACE_OUTER_BOUND('',#14118,.T.);
#10046=FACE_OUTER_BOUND('',#14119,.T.);
#10047=FACE_OUTER_BOUND('',#14120,.T.);
#10048=FACE_OUTER_BOUND('',#14123,.T.);
#10049=FACE_OUTER_BOUND('',#14124,.T.);
#10050=FACE_OUTER_BOUND('',#14125,.T.);
#10051=FACE_OUTER_BOUND('',#14126,.T.);
#10052=FACE_OUTER_BOUND('',#14128,.T.);
#10053=FACE_OUTER_BOUND('',#14129,.T.);
#10054=FACE_OUTER_BOUND('',#14130,.T.);
#10055=FACE_OUTER_BOUND('',#14131,.T.);
#10056=FACE_OUTER_BOUND('',#14132,.T.);
#10057=FACE_OUTER_BOUND('',#14133,.T.);
#10058=FACE_OUTER_BOUND('',#14134,.T.);
#10059=FACE_OUTER_BOUND('',#14136,.T.);
#10060=FACE_OUTER_BOUND('',#14137,.T.);
#10061=FACE_OUTER_BOUND('',#14138,.T.);
#10062=FACE_OUTER_BOUND('',#14139,.T.);
#10063=FACE_OUTER_BOUND('',#14140,.T.);
#10064=FACE_OUTER_BOUND('',#14141,.T.);
#10065=FACE_OUTER_BOUND('',#14142,.T.);
#10066=FACE_OUTER_BOUND('',#14143,.T.);
#10067=FACE_OUTER_BOUND('',#14144,.T.);
#10068=FACE_OUTER_BOUND('',#14145,.T.);
#10069=FACE_OUTER_BOUND('',#14146,.T.);
#10070=FACE_OUTER_BOUND('',#14147,.T.);
#10071=FACE_OUTER_BOUND('',#14148,.T.);
#10072=FACE_OUTER_BOUND('',#14149,.T.);
#10073=FACE_OUTER_BOUND('',#14150,.T.);
#10074=FACE_OUTER_BOUND('',#14151,.T.);
#10075=FACE_OUTER_BOUND('',#14152,.T.);
#10076=FACE_OUTER_BOUND('',#14153,.T.);
#10077=FACE_OUTER_BOUND('',#14154,.T.);
#10078=FACE_OUTER_BOUND('',#14155,.T.);
#10079=FACE_OUTER_BOUND('',#14156,.T.);
#10080=FACE_OUTER_BOUND('',#14157,.T.);
#10081=FACE_OUTER_BOUND('',#14158,.T.);
#10082=FACE_OUTER_BOUND('',#14159,.T.);
#10083=FACE_OUTER_BOUND('',#14160,.T.);
#10084=FACE_OUTER_BOUND('',#14161,.T.);
#10085=FACE_OUTER_BOUND('',#14162,.T.);
#10086=FACE_OUTER_BOUND('',#14163,.T.);
#10087=FACE_OUTER_BOUND('',#14164,.T.);
#10088=FACE_OUTER_BOUND('',#14167,.T.);
#10089=FACE_OUTER_BOUND('',#14168,.T.);
#10090=FACE_OUTER_BOUND('',#14169,.T.);
#10091=FACE_OUTER_BOUND('',#14170,.T.);
#10092=FACE_OUTER_BOUND('',#14171,.T.);
#10093=FACE_OUTER_BOUND('',#14172,.T.);
#10094=FACE_OUTER_BOUND('',#14173,.T.);
#10095=FACE_OUTER_BOUND('',#14174,.T.);
#10096=FACE_OUTER_BOUND('',#14175,.T.);
#10097=FACE_OUTER_BOUND('',#14176,.T.);
#10098=FACE_OUTER_BOUND('',#14177,.T.);
#10099=FACE_OUTER_BOUND('',#14178,.T.);
#10100=FACE_OUTER_BOUND('',#14179,.T.);
#10101=FACE_OUTER_BOUND('',#14180,.T.);
#10102=FACE_OUTER_BOUND('',#14181,.T.);
#10103=FACE_OUTER_BOUND('',#14182,.T.);
#10104=FACE_OUTER_BOUND('',#14183,.T.);
#10105=FACE_OUTER_BOUND('',#14184,.T.);
#10106=FACE_OUTER_BOUND('',#14185,.T.);
#10107=FACE_OUTER_BOUND('',#14186,.T.);
#10108=FACE_OUTER_BOUND('',#14187,.T.);
#10109=FACE_OUTER_BOUND('',#14188,.T.);
#10110=FACE_OUTER_BOUND('',#14189,.T.);
#10111=FACE_OUTER_BOUND('',#14190,.T.);
#10112=FACE_OUTER_BOUND('',#14191,.T.);
#10113=FACE_OUTER_BOUND('',#14192,.T.);
#10114=FACE_OUTER_BOUND('',#14193,.T.);
#10115=FACE_OUTER_BOUND('',#14194,.T.);
#10116=FACE_OUTER_BOUND('',#14195,.T.);
#10117=FACE_OUTER_BOUND('',#14196,.T.);
#10118=FACE_OUTER_BOUND('',#14197,.T.);
#10119=FACE_OUTER_BOUND('',#14198,.T.);
#10120=FACE_OUTER_BOUND('',#14199,.T.);
#10121=FACE_OUTER_BOUND('',#14200,.T.);
#10122=FACE_OUTER_BOUND('',#14201,.T.);
#10123=FACE_OUTER_BOUND('',#14202,.T.);
#10124=FACE_OUTER_BOUND('',#14203,.T.);
#10125=FACE_OUTER_BOUND('',#14204,.T.);
#10126=FACE_OUTER_BOUND('',#14205,.T.);
#10127=FACE_OUTER_BOUND('',#14206,.T.);
#10128=FACE_OUTER_BOUND('',#14207,.T.);
#10129=FACE_OUTER_BOUND('',#14208,.T.);
#10130=FACE_OUTER_BOUND('',#14209,.T.);
#10131=FACE_OUTER_BOUND('',#14210,.T.);
#10132=FACE_OUTER_BOUND('',#14211,.T.);
#10133=FACE_OUTER_BOUND('',#14212,.T.);
#10134=FACE_OUTER_BOUND('',#14213,.T.);
#10135=FACE_OUTER_BOUND('',#14214,.T.);
#10136=FACE_OUTER_BOUND('',#14215,.T.);
#10137=FACE_OUTER_BOUND('',#14216,.T.);
#10138=FACE_OUTER_BOUND('',#14217,.T.);
#10139=FACE_OUTER_BOUND('',#14218,.T.);
#10140=FACE_OUTER_BOUND('',#14219,.T.);
#10141=FACE_OUTER_BOUND('',#14220,.T.);
#10142=FACE_OUTER_BOUND('',#14221,.T.);
#10143=FACE_OUTER_BOUND('',#14222,.T.);
#10144=FACE_OUTER_BOUND('',#14223,.T.);
#10145=FACE_OUTER_BOUND('',#14224,.T.);
#10146=FACE_OUTER_BOUND('',#14225,.T.);
#10147=FACE_OUTER_BOUND('',#14226,.T.);
#10148=FACE_OUTER_BOUND('',#14227,.T.);
#10149=FACE_OUTER_BOUND('',#14228,.T.);
#10150=FACE_OUTER_BOUND('',#14229,.T.);
#10151=FACE_OUTER_BOUND('',#14230,.T.);
#10152=FACE_OUTER_BOUND('',#14231,.T.);
#10153=FACE_OUTER_BOUND('',#14232,.T.);
#10154=FACE_OUTER_BOUND('',#14233,.T.);
#10155=FACE_OUTER_BOUND('',#14234,.T.);
#10156=FACE_OUTER_BOUND('',#14235,.T.);
#10157=FACE_OUTER_BOUND('',#14236,.T.);
#10158=FACE_OUTER_BOUND('',#14237,.T.);
#10159=FACE_OUTER_BOUND('',#14238,.T.);
#10160=FACE_OUTER_BOUND('',#14239,.T.);
#10161=FACE_OUTER_BOUND('',#14240,.T.);
#10162=FACE_OUTER_BOUND('',#14241,.T.);
#10163=FACE_OUTER_BOUND('',#14242,.T.);
#10164=FACE_OUTER_BOUND('',#14243,.T.);
#10165=FACE_OUTER_BOUND('',#14244,.T.);
#10166=FACE_OUTER_BOUND('',#14245,.T.);
#10167=FACE_OUTER_BOUND('',#14246,.T.);
#10168=FACE_OUTER_BOUND('',#14247,.T.);
#10169=FACE_OUTER_BOUND('',#14248,.T.);
#10170=FACE_OUTER_BOUND('',#14249,.T.);
#10171=FACE_OUTER_BOUND('',#14250,.T.);
#10172=FACE_OUTER_BOUND('',#14251,.T.);
#10173=FACE_OUTER_BOUND('',#14252,.T.);
#10174=FACE_OUTER_BOUND('',#14253,.T.);
#10175=FACE_OUTER_BOUND('',#14254,.T.);
#10176=FACE_OUTER_BOUND('',#14255,.T.);
#10177=FACE_OUTER_BOUND('',#14256,.T.);
#10178=FACE_OUTER_BOUND('',#14257,.T.);
#10179=FACE_OUTER_BOUND('',#14258,.T.);
#10180=FACE_OUTER_BOUND('',#14259,.T.);
#10181=FACE_OUTER_BOUND('',#14260,.T.);
#10182=FACE_OUTER_BOUND('',#14261,.T.);
#10183=FACE_OUTER_BOUND('',#14262,.T.);
#10184=FACE_OUTER_BOUND('',#14263,.T.);
#10185=FACE_OUTER_BOUND('',#14264,.T.);
#10186=FACE_OUTER_BOUND('',#14265,.T.);
#10187=FACE_OUTER_BOUND('',#14266,.T.);
#10188=FACE_OUTER_BOUND('',#14267,.T.);
#10189=FACE_OUTER_BOUND('',#14268,.T.);
#10190=FACE_OUTER_BOUND('',#14269,.T.);
#10191=FACE_OUTER_BOUND('',#14270,.T.);
#10192=FACE_OUTER_BOUND('',#14271,.T.);
#10193=FACE_OUTER_BOUND('',#14272,.T.);
#10194=FACE_OUTER_BOUND('',#14273,.T.);
#10195=FACE_OUTER_BOUND('',#14274,.T.);
#10196=FACE_OUTER_BOUND('',#14275,.T.);
#10197=FACE_OUTER_BOUND('',#14276,.T.);
#10198=FACE_OUTER_BOUND('',#14277,.T.);
#10199=FACE_OUTER_BOUND('',#14278,.T.);
#10200=FACE_OUTER_BOUND('',#14279,.T.);
#10201=FACE_OUTER_BOUND('',#14280,.T.);
#10202=FACE_OUTER_BOUND('',#14281,.T.);
#10203=FACE_OUTER_BOUND('',#14282,.T.);
#10204=FACE_OUTER_BOUND('',#14283,.T.);
#10205=FACE_OUTER_BOUND('',#14284,.T.);
#10206=FACE_OUTER_BOUND('',#14285,.T.);
#10207=FACE_OUTER_BOUND('',#14286,.T.);
#10208=FACE_OUTER_BOUND('',#14287,.T.);
#10209=FACE_OUTER_BOUND('',#14288,.T.);
#10210=FACE_OUTER_BOUND('',#14289,.T.);
#10211=FACE_OUTER_BOUND('',#14290,.T.);
#10212=FACE_OUTER_BOUND('',#14291,.T.);
#10213=FACE_OUTER_BOUND('',#14292,.T.);
#10214=FACE_OUTER_BOUND('',#14293,.T.);
#10215=FACE_OUTER_BOUND('',#14294,.T.);
#10216=FACE_OUTER_BOUND('',#14295,.T.);
#10217=FACE_OUTER_BOUND('',#14296,.T.);
#10218=FACE_OUTER_BOUND('',#14297,.T.);
#10219=FACE_OUTER_BOUND('',#14298,.T.);
#10220=FACE_OUTER_BOUND('',#14299,.T.);
#10221=FACE_OUTER_BOUND('',#14300,.T.);
#10222=FACE_OUTER_BOUND('',#14301,.T.);
#10223=FACE_OUTER_BOUND('',#14302,.T.);
#10224=FACE_OUTER_BOUND('',#14303,.T.);
#10225=FACE_OUTER_BOUND('',#14304,.T.);
#10226=FACE_OUTER_BOUND('',#14305,.T.);
#10227=FACE_OUTER_BOUND('',#14306,.T.);
#10228=FACE_OUTER_BOUND('',#14307,.T.);
#10229=FACE_OUTER_BOUND('',#14308,.T.);
#10230=FACE_OUTER_BOUND('',#14309,.T.);
#10231=FACE_OUTER_BOUND('',#14310,.T.);
#10232=FACE_OUTER_BOUND('',#14311,.T.);
#10233=FACE_OUTER_BOUND('',#14312,.T.);
#10234=FACE_OUTER_BOUND('',#14313,.T.);
#10235=FACE_OUTER_BOUND('',#14314,.T.);
#10236=FACE_OUTER_BOUND('',#14315,.T.);
#10237=FACE_OUTER_BOUND('',#14316,.T.);
#10238=FACE_OUTER_BOUND('',#14317,.T.);
#10239=FACE_OUTER_BOUND('',#14318,.T.);
#10240=FACE_OUTER_BOUND('',#14319,.T.);
#10241=FACE_OUTER_BOUND('',#14320,.T.);
#10242=FACE_OUTER_BOUND('',#14321,.T.);
#10243=FACE_OUTER_BOUND('',#14322,.T.);
#10244=FACE_OUTER_BOUND('',#14323,.T.);
#10245=FACE_OUTER_BOUND('',#14324,.T.);
#10246=FACE_OUTER_BOUND('',#14325,.T.);
#10247=FACE_OUTER_BOUND('',#14326,.T.);
#10248=FACE_OUTER_BOUND('',#14327,.T.);
#10249=FACE_OUTER_BOUND('',#14328,.T.);
#10250=FACE_OUTER_BOUND('',#14329,.T.);
#10251=FACE_OUTER_BOUND('',#14330,.T.);
#10252=FACE_OUTER_BOUND('',#14331,.T.);
#10253=FACE_OUTER_BOUND('',#14332,.T.);
#10254=FACE_OUTER_BOUND('',#14333,.T.);
#10255=FACE_OUTER_BOUND('',#14334,.T.);
#10256=FACE_OUTER_BOUND('',#14335,.T.);
#10257=FACE_OUTER_BOUND('',#14336,.T.);
#10258=FACE_OUTER_BOUND('',#14337,.T.);
#10259=FACE_OUTER_BOUND('',#14338,.T.);
#10260=FACE_OUTER_BOUND('',#14339,.T.);
#10261=FACE_OUTER_BOUND('',#14340,.T.);
#10262=FACE_OUTER_BOUND('',#14341,.T.);
#10263=FACE_OUTER_BOUND('',#14342,.T.);
#10264=FACE_OUTER_BOUND('',#14343,.T.);
#10265=FACE_OUTER_BOUND('',#14344,.T.);
#10266=FACE_OUTER_BOUND('',#14345,.T.);
#10267=FACE_OUTER_BOUND('',#14346,.T.);
#10268=FACE_OUTER_BOUND('',#14347,.T.);
#10269=FACE_OUTER_BOUND('',#14348,.T.);
#10270=FACE_OUTER_BOUND('',#14349,.T.);
#10271=FACE_OUTER_BOUND('',#14350,.T.);
#10272=FACE_OUTER_BOUND('',#14351,.T.);
#10273=FACE_OUTER_BOUND('',#14352,.T.);
#10274=FACE_OUTER_BOUND('',#14353,.T.);
#10275=FACE_OUTER_BOUND('',#14354,.T.);
#10276=FACE_OUTER_BOUND('',#14355,.T.);
#10277=FACE_OUTER_BOUND('',#14356,.T.);
#10278=FACE_OUTER_BOUND('',#14357,.T.);
#10279=FACE_OUTER_BOUND('',#14358,.T.);
#10280=FACE_OUTER_BOUND('',#14359,.T.);
#10281=FACE_OUTER_BOUND('',#14360,.T.);
#10282=FACE_OUTER_BOUND('',#14361,.T.);
#10283=FACE_OUTER_BOUND('',#14362,.T.);
#10284=FACE_OUTER_BOUND('',#14363,.T.);
#10285=FACE_OUTER_BOUND('',#14364,.T.);
#10286=FACE_OUTER_BOUND('',#14365,.T.);
#10287=FACE_OUTER_BOUND('',#14366,.T.);
#10288=FACE_OUTER_BOUND('',#14367,.T.);
#10289=FACE_OUTER_BOUND('',#14368,.T.);
#10290=FACE_OUTER_BOUND('',#14369,.T.);
#10291=FACE_OUTER_BOUND('',#14370,.T.);
#10292=FACE_OUTER_BOUND('',#14371,.T.);
#10293=FACE_OUTER_BOUND('',#14372,.T.);
#10294=FACE_OUTER_BOUND('',#14373,.T.);
#10295=FACE_OUTER_BOUND('',#14374,.T.);
#10296=FACE_OUTER_BOUND('',#14375,.T.);
#10297=FACE_OUTER_BOUND('',#14376,.T.);
#10298=FACE_OUTER_BOUND('',#14377,.T.);
#10299=FACE_OUTER_BOUND('',#14378,.T.);
#10300=FACE_OUTER_BOUND('',#14379,.T.);
#10301=FACE_OUTER_BOUND('',#14380,.T.);
#10302=FACE_OUTER_BOUND('',#14381,.T.);
#10303=FACE_OUTER_BOUND('',#14382,.T.);
#10304=FACE_OUTER_BOUND('',#14383,.T.);
#10305=FACE_OUTER_BOUND('',#14384,.T.);
#10306=FACE_OUTER_BOUND('',#14385,.T.);
#10307=FACE_OUTER_BOUND('',#14386,.T.);
#10308=FACE_OUTER_BOUND('',#14387,.T.);
#10309=FACE_OUTER_BOUND('',#14388,.T.);
#10310=FACE_OUTER_BOUND('',#14389,.T.);
#10311=FACE_OUTER_BOUND('',#14390,.T.);
#10312=FACE_OUTER_BOUND('',#14391,.T.);
#10313=FACE_OUTER_BOUND('',#14392,.T.);
#10314=FACE_OUTER_BOUND('',#14393,.T.);
#10315=FACE_OUTER_BOUND('',#14394,.T.);
#10316=FACE_OUTER_BOUND('',#14395,.T.);
#10317=FACE_OUTER_BOUND('',#14396,.T.);
#10318=FACE_OUTER_BOUND('',#14397,.T.);
#10319=FACE_OUTER_BOUND('',#14398,.T.);
#10320=FACE_OUTER_BOUND('',#14399,.T.);
#10321=FACE_OUTER_BOUND('',#14400,.T.);
#10322=FACE_OUTER_BOUND('',#14401,.T.);
#10323=FACE_OUTER_BOUND('',#14402,.T.);
#10324=FACE_OUTER_BOUND('',#14403,.T.);
#10325=FACE_OUTER_BOUND('',#14404,.T.);
#10326=FACE_OUTER_BOUND('',#14405,.T.);
#10327=FACE_OUTER_BOUND('',#14406,.T.);
#10328=FACE_OUTER_BOUND('',#14407,.T.);
#10329=FACE_OUTER_BOUND('',#14408,.T.);
#10330=FACE_OUTER_BOUND('',#14409,.T.);
#10331=FACE_OUTER_BOUND('',#14410,.T.);
#10332=FACE_OUTER_BOUND('',#14411,.T.);
#10333=FACE_OUTER_BOUND('',#14412,.T.);
#10334=FACE_OUTER_BOUND('',#14413,.T.);
#10335=FACE_OUTER_BOUND('',#14414,.T.);
#10336=FACE_OUTER_BOUND('',#14415,.T.);
#10337=FACE_OUTER_BOUND('',#14416,.T.);
#10338=FACE_OUTER_BOUND('',#14417,.T.);
#10339=FACE_OUTER_BOUND('',#14418,.T.);
#10340=FACE_OUTER_BOUND('',#14419,.T.);
#10341=FACE_OUTER_BOUND('',#14420,.T.);
#10342=FACE_OUTER_BOUND('',#14421,.T.);
#10343=FACE_OUTER_BOUND('',#14422,.T.);
#10344=FACE_OUTER_BOUND('',#14423,.T.);
#10345=FACE_OUTER_BOUND('',#14424,.T.);
#10346=FACE_OUTER_BOUND('',#14425,.T.);
#10347=FACE_OUTER_BOUND('',#14426,.T.);
#10348=FACE_OUTER_BOUND('',#14427,.T.);
#10349=FACE_OUTER_BOUND('',#14428,.T.);
#10350=FACE_OUTER_BOUND('',#14429,.T.);
#10351=FACE_OUTER_BOUND('',#14430,.T.);
#10352=FACE_OUTER_BOUND('',#14431,.T.);
#10353=FACE_OUTER_BOUND('',#14432,.T.);
#10354=FACE_OUTER_BOUND('',#14433,.T.);
#10355=FACE_OUTER_BOUND('',#14434,.T.);
#10356=FACE_OUTER_BOUND('',#14435,.T.);
#10357=FACE_OUTER_BOUND('',#14436,.T.);
#10358=FACE_OUTER_BOUND('',#14437,.T.);
#10359=FACE_OUTER_BOUND('',#14438,.T.);
#10360=FACE_OUTER_BOUND('',#14439,.T.);
#10361=FACE_OUTER_BOUND('',#14440,.T.);
#10362=FACE_OUTER_BOUND('',#14441,.T.);
#10363=FACE_OUTER_BOUND('',#14442,.T.);
#10364=FACE_OUTER_BOUND('',#14443,.T.);
#10365=FACE_OUTER_BOUND('',#14444,.T.);
#10366=FACE_OUTER_BOUND('',#14445,.T.);
#10367=FACE_OUTER_BOUND('',#14446,.T.);
#10368=FACE_OUTER_BOUND('',#14447,.T.);
#10369=FACE_OUTER_BOUND('',#14448,.T.);
#10370=FACE_OUTER_BOUND('',#14449,.T.);
#10371=FACE_OUTER_BOUND('',#14450,.T.);
#10372=FACE_OUTER_BOUND('',#14451,.T.);
#10373=FACE_OUTER_BOUND('',#14452,.T.);
#10374=FACE_OUTER_BOUND('',#14453,.T.);
#10375=FACE_OUTER_BOUND('',#14454,.T.);
#10376=FACE_OUTER_BOUND('',#14455,.T.);
#10377=FACE_OUTER_BOUND('',#14456,.T.);
#10378=FACE_OUTER_BOUND('',#14457,.T.);
#10379=FACE_OUTER_BOUND('',#14458,.T.);
#10380=FACE_OUTER_BOUND('',#14459,.T.);
#10381=FACE_OUTER_BOUND('',#14460,.T.);
#10382=FACE_OUTER_BOUND('',#14461,.T.);
#10383=FACE_OUTER_BOUND('',#14462,.T.);
#10384=FACE_OUTER_BOUND('',#14463,.T.);
#10385=FACE_OUTER_BOUND('',#14464,.T.);
#10386=FACE_OUTER_BOUND('',#14465,.T.);
#10387=FACE_OUTER_BOUND('',#14466,.T.);
#10388=FACE_OUTER_BOUND('',#14467,.T.);
#10389=FACE_OUTER_BOUND('',#14468,.T.);
#10390=FACE_OUTER_BOUND('',#14469,.T.);
#10391=FACE_OUTER_BOUND('',#14470,.T.);
#10392=FACE_OUTER_BOUND('',#14471,.T.);
#10393=FACE_OUTER_BOUND('',#14472,.T.);
#10394=FACE_OUTER_BOUND('',#14473,.T.);
#10395=FACE_OUTER_BOUND('',#14474,.T.);
#10396=FACE_OUTER_BOUND('',#14475,.T.);
#10397=FACE_OUTER_BOUND('',#14476,.T.);
#10398=FACE_OUTER_BOUND('',#14477,.T.);
#10399=FACE_OUTER_BOUND('',#14478,.T.);
#10400=FACE_OUTER_BOUND('',#14479,.T.);
#10401=FACE_OUTER_BOUND('',#14480,.T.);
#10402=FACE_OUTER_BOUND('',#14481,.T.);
#10403=FACE_OUTER_BOUND('',#14482,.T.);
#10404=FACE_OUTER_BOUND('',#14483,.T.);
#10405=FACE_OUTER_BOUND('',#14484,.T.);
#10406=FACE_OUTER_BOUND('',#14485,.T.);
#10407=FACE_OUTER_BOUND('',#14486,.T.);
#10408=FACE_OUTER_BOUND('',#14487,.T.);
#10409=FACE_OUTER_BOUND('',#14488,.T.);
#10410=FACE_OUTER_BOUND('',#14489,.T.);
#10411=FACE_OUTER_BOUND('',#14490,.T.);
#10412=FACE_OUTER_BOUND('',#14491,.T.);
#10413=FACE_OUTER_BOUND('',#14492,.T.);
#10414=FACE_OUTER_BOUND('',#14493,.T.);
#10415=FACE_OUTER_BOUND('',#14494,.T.);
#10416=FACE_OUTER_BOUND('',#14495,.T.);
#10417=FACE_OUTER_BOUND('',#14496,.T.);
#10418=FACE_OUTER_BOUND('',#14497,.T.);
#10419=FACE_OUTER_BOUND('',#14498,.T.);
#10420=FACE_OUTER_BOUND('',#14499,.T.);
#10421=FACE_OUTER_BOUND('',#14500,.T.);
#10422=FACE_OUTER_BOUND('',#14501,.T.);
#10423=FACE_OUTER_BOUND('',#14502,.T.);
#10424=FACE_OUTER_BOUND('',#14503,.T.);
#10425=FACE_OUTER_BOUND('',#14504,.T.);
#10426=FACE_OUTER_BOUND('',#14505,.T.);
#10427=FACE_OUTER_BOUND('',#14506,.T.);
#10428=FACE_OUTER_BOUND('',#14507,.T.);
#10429=FACE_OUTER_BOUND('',#14508,.T.);
#10430=FACE_OUTER_BOUND('',#14509,.T.);
#10431=FACE_OUTER_BOUND('',#14510,.T.);
#10432=FACE_OUTER_BOUND('',#14511,.T.);
#10433=FACE_OUTER_BOUND('',#14512,.T.);
#10434=FACE_OUTER_BOUND('',#14513,.T.);
#10435=FACE_OUTER_BOUND('',#14514,.T.);
#10436=FACE_OUTER_BOUND('',#14515,.T.);
#10437=FACE_OUTER_BOUND('',#14516,.T.);
#10438=FACE_OUTER_BOUND('',#14517,.T.);
#10439=FACE_OUTER_BOUND('',#14518,.T.);
#10440=FACE_OUTER_BOUND('',#14519,.T.);
#10441=FACE_OUTER_BOUND('',#14520,.T.);
#10442=FACE_OUTER_BOUND('',#14521,.T.);
#10443=FACE_OUTER_BOUND('',#14522,.T.);
#10444=FACE_OUTER_BOUND('',#14523,.T.);
#10445=FACE_OUTER_BOUND('',#14524,.T.);
#10446=FACE_OUTER_BOUND('',#14525,.T.);
#10447=FACE_OUTER_BOUND('',#14526,.T.);
#10448=FACE_OUTER_BOUND('',#14527,.T.);
#10449=FACE_OUTER_BOUND('',#14528,.T.);
#10450=FACE_OUTER_BOUND('',#14529,.T.);
#10451=FACE_OUTER_BOUND('',#14530,.T.);
#10452=FACE_OUTER_BOUND('',#14531,.T.);
#10453=FACE_OUTER_BOUND('',#14532,.T.);
#10454=FACE_OUTER_BOUND('',#14533,.T.);
#10455=FACE_OUTER_BOUND('',#14534,.T.);
#10456=FACE_OUTER_BOUND('',#14535,.T.);
#10457=FACE_OUTER_BOUND('',#14536,.T.);
#10458=FACE_OUTER_BOUND('',#14537,.T.);
#10459=FACE_OUTER_BOUND('',#14538,.T.);
#10460=FACE_OUTER_BOUND('',#14539,.T.);
#10461=FACE_OUTER_BOUND('',#14540,.T.);
#10462=FACE_OUTER_BOUND('',#14541,.T.);
#10463=FACE_OUTER_BOUND('',#14542,.T.);
#10464=FACE_OUTER_BOUND('',#14543,.T.);
#10465=FACE_OUTER_BOUND('',#14544,.T.);
#10466=FACE_OUTER_BOUND('',#14545,.T.);
#10467=FACE_OUTER_BOUND('',#14546,.T.);
#10468=FACE_OUTER_BOUND('',#14547,.T.);
#10469=FACE_OUTER_BOUND('',#14548,.T.);
#10470=FACE_OUTER_BOUND('',#14549,.T.);
#10471=FACE_OUTER_BOUND('',#14550,.T.);
#10472=FACE_OUTER_BOUND('',#14551,.T.);
#10473=FACE_OUTER_BOUND('',#14552,.T.);
#10474=FACE_OUTER_BOUND('',#14553,.T.);
#10475=FACE_OUTER_BOUND('',#14554,.T.);
#10476=FACE_OUTER_BOUND('',#14555,.T.);
#10477=FACE_OUTER_BOUND('',#14556,.T.);
#10478=FACE_OUTER_BOUND('',#14557,.T.);
#10479=FACE_OUTER_BOUND('',#14558,.T.);
#10480=FACE_OUTER_BOUND('',#14559,.T.);
#10481=FACE_OUTER_BOUND('',#14560,.T.);
#10482=FACE_OUTER_BOUND('',#14561,.T.);
#10483=FACE_OUTER_BOUND('',#14562,.T.);
#10484=FACE_OUTER_BOUND('',#14563,.T.);
#10485=FACE_OUTER_BOUND('',#14564,.T.);
#10486=FACE_OUTER_BOUND('',#14565,.T.);
#10487=FACE_OUTER_BOUND('',#14566,.T.);
#10488=FACE_OUTER_BOUND('',#14567,.T.);
#10489=FACE_OUTER_BOUND('',#14568,.T.);
#10490=FACE_OUTER_BOUND('',#14569,.T.);
#10491=FACE_OUTER_BOUND('',#14571,.T.);
#10492=FACE_OUTER_BOUND('',#14572,.T.);
#10493=FACE_OUTER_BOUND('',#14574,.T.);
#10494=FACE_OUTER_BOUND('',#14575,.T.);
#10495=FACE_OUTER_BOUND('',#14576,.T.);
#10496=FACE_OUTER_BOUND('',#14578,.T.);
#10497=FACE_OUTER_BOUND('',#14579,.T.);
#10498=FACE_OUTER_BOUND('',#14581,.T.);
#10499=FACE_OUTER_BOUND('',#14582,.T.);
#10500=FACE_OUTER_BOUND('',#14583,.T.);
#10501=FACE_OUTER_BOUND('',#14584,.T.);
#10502=FACE_OUTER_BOUND('',#14585,.T.);
#10503=FACE_OUTER_BOUND('',#14586,.T.);
#10504=FACE_OUTER_BOUND('',#14587,.T.);
#10505=FACE_OUTER_BOUND('',#14588,.T.);
#10506=FACE_OUTER_BOUND('',#14589,.T.);
#10507=FACE_OUTER_BOUND('',#14590,.T.);
#10508=FACE_OUTER_BOUND('',#14591,.T.);
#10509=FACE_OUTER_BOUND('',#14592,.T.);
#10510=FACE_OUTER_BOUND('',#14593,.T.);
#10511=FACE_OUTER_BOUND('',#14594,.T.);
#10512=FACE_OUTER_BOUND('',#14595,.T.);
#10513=FACE_OUTER_BOUND('',#14596,.T.);
#10514=FACE_OUTER_BOUND('',#14597,.T.);
#10515=FACE_OUTER_BOUND('',#14598,.T.);
#10516=FACE_OUTER_BOUND('',#14599,.T.);
#10517=FACE_OUTER_BOUND('',#14600,.T.);
#10518=FACE_OUTER_BOUND('',#14601,.T.);
#10519=FACE_OUTER_BOUND('',#14602,.T.);
#10520=FACE_OUTER_BOUND('',#14604,.T.);
#10521=FACE_OUTER_BOUND('',#14605,.T.);
#10522=FACE_OUTER_BOUND('',#14606,.T.);
#10523=FACE_OUTER_BOUND('',#14608,.T.);
#10524=FACE_OUTER_BOUND('',#14609,.T.);
#10525=FACE_OUTER_BOUND('',#14610,.T.);
#10526=FACE_OUTER_BOUND('',#14611,.T.);
#10527=FACE_OUTER_BOUND('',#14612,.T.);
#10528=FACE_OUTER_BOUND('',#14613,.T.);
#10529=FACE_OUTER_BOUND('',#14614,.T.);
#10530=FACE_OUTER_BOUND('',#14615,.T.);
#10531=FACE_OUTER_BOUND('',#14616,.T.);
#10532=FACE_OUTER_BOUND('',#14617,.T.);
#10533=FACE_OUTER_BOUND('',#14618,.T.);
#10534=FACE_OUTER_BOUND('',#14619,.T.);
#10535=FACE_OUTER_BOUND('',#14620,.T.);
#10536=FACE_OUTER_BOUND('',#14621,.T.);
#10537=FACE_OUTER_BOUND('',#14622,.T.);
#10538=FACE_OUTER_BOUND('',#14623,.T.);
#10539=FACE_OUTER_BOUND('',#14624,.T.);
#10540=FACE_OUTER_BOUND('',#14625,.T.);
#10541=FACE_OUTER_BOUND('',#14626,.T.);
#10542=FACE_OUTER_BOUND('',#14627,.T.);
#10543=FACE_OUTER_BOUND('',#14628,.T.);
#10544=FACE_OUTER_BOUND('',#14629,.T.);
#10545=FACE_OUTER_BOUND('',#14630,.T.);
#10546=FACE_OUTER_BOUND('',#14631,.T.);
#10547=FACE_OUTER_BOUND('',#14632,.T.);
#10548=FACE_OUTER_BOUND('',#14633,.T.);
#10549=FACE_OUTER_BOUND('',#14634,.T.);
#10550=FACE_OUTER_BOUND('',#14635,.T.);
#10551=FACE_OUTER_BOUND('',#14636,.T.);
#10552=FACE_OUTER_BOUND('',#14637,.T.);
#10553=FACE_OUTER_BOUND('',#14638,.T.);
#10554=FACE_OUTER_BOUND('',#14639,.T.);
#10555=FACE_OUTER_BOUND('',#14640,.T.);
#10556=FACE_OUTER_BOUND('',#14641,.T.);
#10557=FACE_OUTER_BOUND('',#14642,.T.);
#10558=FACE_OUTER_BOUND('',#14643,.T.);
#10559=FACE_OUTER_BOUND('',#14644,.T.);
#10560=FACE_OUTER_BOUND('',#14645,.T.);
#10561=FACE_OUTER_BOUND('',#14646,.T.);
#10562=FACE_OUTER_BOUND('',#14647,.T.);
#10563=FACE_OUTER_BOUND('',#14648,.T.);
#10564=FACE_OUTER_BOUND('',#14649,.T.);
#10565=FACE_OUTER_BOUND('',#14650,.T.);
#10566=FACE_OUTER_BOUND('',#14651,.T.);
#10567=FACE_OUTER_BOUND('',#14652,.T.);
#10568=FACE_OUTER_BOUND('',#14653,.T.);
#10569=FACE_OUTER_BOUND('',#14654,.T.);
#10570=FACE_OUTER_BOUND('',#14655,.T.);
#10571=FACE_OUTER_BOUND('',#14656,.T.);
#10572=FACE_OUTER_BOUND('',#14657,.T.);
#10573=FACE_OUTER_BOUND('',#14658,.T.);
#10574=FACE_OUTER_BOUND('',#14659,.T.);
#10575=FACE_OUTER_BOUND('',#14660,.T.);
#10576=FACE_OUTER_BOUND('',#14661,.T.);
#10577=FACE_OUTER_BOUND('',#14662,.T.);
#10578=FACE_OUTER_BOUND('',#14663,.T.);
#10579=FACE_OUTER_BOUND('',#14664,.T.);
#10580=FACE_OUTER_BOUND('',#14665,.T.);
#10581=FACE_OUTER_BOUND('',#14666,.T.);
#10582=FACE_OUTER_BOUND('',#14667,.T.);
#10583=FACE_OUTER_BOUND('',#14668,.T.);
#10584=FACE_OUTER_BOUND('',#14670,.T.);
#10585=FACE_OUTER_BOUND('',#14671,.T.);
#10586=FACE_OUTER_BOUND('',#14672,.T.);
#10587=FACE_OUTER_BOUND('',#14673,.T.);
#10588=FACE_OUTER_BOUND('',#14674,.T.);
#10589=FACE_OUTER_BOUND('',#14675,.T.);
#10590=FACE_OUTER_BOUND('',#14677,.T.);
#10591=FACE_OUTER_BOUND('',#14678,.T.);
#10592=FACE_OUTER_BOUND('',#14679,.T.);
#10593=FACE_OUTER_BOUND('',#14680,.T.);
#10594=FACE_OUTER_BOUND('',#14681,.T.);
#10595=FACE_OUTER_BOUND('',#14682,.T.);
#10596=FACE_OUTER_BOUND('',#14683,.T.);
#10597=FACE_OUTER_BOUND('',#14684,.T.);
#10598=FACE_OUTER_BOUND('',#14685,.T.);
#10599=FACE_OUTER_BOUND('',#14686,.T.);
#10600=FACE_OUTER_BOUND('',#14687,.T.);
#10601=FACE_OUTER_BOUND('',#14688,.T.);
#10602=FACE_OUTER_BOUND('',#14689,.T.);
#10603=FACE_OUTER_BOUND('',#14690,.T.);
#10604=FACE_OUTER_BOUND('',#14691,.T.);
#10605=FACE_OUTER_BOUND('',#14692,.T.);
#10606=FACE_OUTER_BOUND('',#14693,.T.);
#10607=FACE_OUTER_BOUND('',#14694,.T.);
#10608=FACE_OUTER_BOUND('',#14695,.T.);
#10609=FACE_OUTER_BOUND('',#14696,.T.);
#10610=FACE_OUTER_BOUND('',#14697,.T.);
#10611=FACE_OUTER_BOUND('',#14698,.T.);
#10612=FACE_OUTER_BOUND('',#14699,.T.);
#10613=FACE_OUTER_BOUND('',#14700,.T.);
#10614=FACE_OUTER_BOUND('',#14701,.T.);
#10615=FACE_OUTER_BOUND('',#14702,.T.);
#10616=FACE_OUTER_BOUND('',#14703,.T.);
#10617=FACE_OUTER_BOUND('',#14704,.T.);
#10618=FACE_OUTER_BOUND('',#14705,.T.);
#10619=FACE_OUTER_BOUND('',#14706,.T.);
#10620=FACE_OUTER_BOUND('',#14707,.T.);
#10621=FACE_OUTER_BOUND('',#14708,.T.);
#10622=FACE_OUTER_BOUND('',#14709,.T.);
#10623=FACE_OUTER_BOUND('',#14710,.T.);
#10624=FACE_OUTER_BOUND('',#14711,.T.);
#10625=FACE_OUTER_BOUND('',#14712,.T.);
#10626=FACE_OUTER_BOUND('',#14713,.T.);
#10627=FACE_OUTER_BOUND('',#14714,.T.);
#10628=FACE_OUTER_BOUND('',#14715,.T.);
#10629=FACE_OUTER_BOUND('',#14716,.T.);
#10630=FACE_OUTER_BOUND('',#14717,.T.);
#10631=FACE_OUTER_BOUND('',#14718,.T.);
#10632=FACE_OUTER_BOUND('',#14719,.T.);
#10633=FACE_OUTER_BOUND('',#14720,.T.);
#10634=FACE_OUTER_BOUND('',#14721,.T.);
#10635=FACE_OUTER_BOUND('',#14722,.T.);
#10636=FACE_OUTER_BOUND('',#14723,.T.);
#10637=FACE_OUTER_BOUND('',#14724,.T.);
#10638=FACE_OUTER_BOUND('',#14725,.T.);
#10639=FACE_OUTER_BOUND('',#14726,.T.);
#10640=FACE_OUTER_BOUND('',#14727,.T.);
#10641=FACE_OUTER_BOUND('',#14728,.T.);
#10642=FACE_OUTER_BOUND('',#14729,.T.);
#10643=FACE_OUTER_BOUND('',#14730,.T.);
#10644=FACE_OUTER_BOUND('',#14731,.T.);
#10645=FACE_OUTER_BOUND('',#14732,.T.);
#10646=FACE_OUTER_BOUND('',#14733,.T.);
#10647=FACE_OUTER_BOUND('',#14734,.T.);
#10648=FACE_OUTER_BOUND('',#14735,.T.);
#10649=FACE_OUTER_BOUND('',#14736,.T.);
#10650=FACE_OUTER_BOUND('',#14737,.T.);
#10651=FACE_OUTER_BOUND('',#14738,.T.);
#10652=FACE_OUTER_BOUND('',#14739,.T.);
#10653=FACE_OUTER_BOUND('',#14740,.T.);
#10654=FACE_OUTER_BOUND('',#14741,.T.);
#10655=FACE_OUTER_BOUND('',#14742,.T.);
#10656=FACE_OUTER_BOUND('',#14743,.T.);
#10657=FACE_OUTER_BOUND('',#14744,.T.);
#10658=FACE_OUTER_BOUND('',#14746,.T.);
#10659=FACE_OUTER_BOUND('',#14747,.T.);
#10660=FACE_OUTER_BOUND('',#14748,.T.);
#10661=FACE_OUTER_BOUND('',#14749,.T.);
#10662=FACE_OUTER_BOUND('',#14750,.T.);
#10663=FACE_OUTER_BOUND('',#14752,.T.);
#10664=FACE_OUTER_BOUND('',#14753,.T.);
#10665=FACE_OUTER_BOUND('',#14754,.T.);
#10666=FACE_OUTER_BOUND('',#14755,.T.);
#10667=FACE_OUTER_BOUND('',#14756,.T.);
#10668=FACE_OUTER_BOUND('',#14757,.T.);
#10669=FACE_OUTER_BOUND('',#14758,.T.);
#10670=FACE_OUTER_BOUND('',#14759,.T.);
#10671=FACE_OUTER_BOUND('',#14760,.T.);
#10672=FACE_OUTER_BOUND('',#14761,.T.);
#10673=FACE_OUTER_BOUND('',#14762,.T.);
#10674=FACE_OUTER_BOUND('',#14763,.T.);
#10675=FACE_OUTER_BOUND('',#14764,.T.);
#10676=FACE_OUTER_BOUND('',#14765,.T.);
#10677=FACE_OUTER_BOUND('',#14766,.T.);
#10678=FACE_OUTER_BOUND('',#14767,.T.);
#10679=FACE_OUTER_BOUND('',#14768,.T.);
#10680=FACE_OUTER_BOUND('',#14769,.T.);
#10681=FACE_OUTER_BOUND('',#14770,.T.);
#10682=FACE_OUTER_BOUND('',#14771,.T.);
#10683=FACE_OUTER_BOUND('',#14772,.T.);
#10684=FACE_OUTER_BOUND('',#14773,.T.);
#10685=FACE_OUTER_BOUND('',#14774,.T.);
#10686=FACE_OUTER_BOUND('',#14775,.T.);
#10687=FACE_OUTER_BOUND('',#14776,.T.);
#10688=FACE_OUTER_BOUND('',#14777,.T.);
#10689=FACE_OUTER_BOUND('',#14778,.T.);
#10690=FACE_OUTER_BOUND('',#14956,.T.);
#10691=FACE_OUTER_BOUND('',#15142,.T.);
#10692=FACE_OUTER_BOUND('',#15143,.T.);
#10693=FACE_OUTER_BOUND('',#15144,.T.);
#10694=FACE_OUTER_BOUND('',#15145,.T.);
#10695=FACE_OUTER_BOUND('',#15146,.T.);
#10696=FACE_OUTER_BOUND('',#15147,.T.);
#10697=FACE_OUTER_BOUND('',#15148,.T.);
#10698=FACE_OUTER_BOUND('',#15149,.T.);
#10699=FACE_OUTER_BOUND('',#15150,.T.);
#10700=FACE_OUTER_BOUND('',#15151,.T.);
#10701=FACE_OUTER_BOUND('',#15152,.T.);
#10702=FACE_OUTER_BOUND('',#15153,.T.);
#10703=FACE_OUTER_BOUND('',#15154,.T.);
#10704=FACE_OUTER_BOUND('',#15155,.T.);
#10705=FACE_OUTER_BOUND('',#15156,.T.);
#10706=FACE_OUTER_BOUND('',#15157,.T.);
#10707=FACE_OUTER_BOUND('',#15158,.T.);
#10708=FACE_OUTER_BOUND('',#15159,.T.);
#10709=FACE_OUTER_BOUND('',#15160,.T.);
#10710=FACE_OUTER_BOUND('',#15161,.T.);
#10711=FACE_OUTER_BOUND('',#15162,.T.);
#10712=FACE_OUTER_BOUND('',#15163,.T.);
#10713=FACE_OUTER_BOUND('',#15164,.T.);
#10714=FACE_OUTER_BOUND('',#15165,.T.);
#10715=FACE_OUTER_BOUND('',#15166,.T.);
#10716=FACE_OUTER_BOUND('',#15167,.T.);
#10717=FACE_OUTER_BOUND('',#15168,.T.);
#10718=FACE_OUTER_BOUND('',#15169,.T.);
#10719=FACE_OUTER_BOUND('',#15170,.T.);
#10720=FACE_OUTER_BOUND('',#15171,.T.);
#10721=FACE_OUTER_BOUND('',#15172,.T.);
#10722=FACE_OUTER_BOUND('',#15173,.T.);
#10723=FACE_OUTER_BOUND('',#15174,.T.);
#10724=FACE_OUTER_BOUND('',#15175,.T.);
#10725=FACE_OUTER_BOUND('',#15176,.T.);
#10726=FACE_OUTER_BOUND('',#15177,.T.);
#10727=FACE_OUTER_BOUND('',#15178,.T.);
#10728=FACE_OUTER_BOUND('',#15179,.T.);
#10729=FACE_OUTER_BOUND('',#15180,.T.);
#10730=FACE_OUTER_BOUND('',#15181,.T.);
#10731=FACE_OUTER_BOUND('',#15182,.T.);
#10732=FACE_OUTER_BOUND('',#15183,.T.);
#10733=FACE_OUTER_BOUND('',#15184,.T.);
#10734=FACE_OUTER_BOUND('',#15185,.T.);
#10735=FACE_OUTER_BOUND('',#15186,.T.);
#10736=FACE_OUTER_BOUND('',#15187,.T.);
#10737=FACE_OUTER_BOUND('',#15188,.T.);
#10738=FACE_OUTER_BOUND('',#15189,.T.);
#10739=FACE_OUTER_BOUND('',#15190,.T.);
#10740=FACE_OUTER_BOUND('',#15191,.T.);
#10741=FACE_OUTER_BOUND('',#15192,.T.);
#10742=FACE_OUTER_BOUND('',#15193,.T.);
#10743=FACE_OUTER_BOUND('',#15194,.T.);
#10744=FACE_OUTER_BOUND('',#15195,.T.);
#10745=FACE_OUTER_BOUND('',#15196,.T.);
#10746=FACE_OUTER_BOUND('',#15197,.T.);
#10747=FACE_OUTER_BOUND('',#15198,.T.);
#10748=FACE_OUTER_BOUND('',#15199,.T.);
#10749=FACE_OUTER_BOUND('',#15200,.T.);
#10750=FACE_OUTER_BOUND('',#15201,.T.);
#10751=FACE_OUTER_BOUND('',#15202,.T.);
#10752=FACE_OUTER_BOUND('',#15203,.T.);
#10753=FACE_OUTER_BOUND('',#15204,.T.);
#10754=FACE_OUTER_BOUND('',#15205,.T.);
#10755=FACE_OUTER_BOUND('',#15206,.T.);
#10756=FACE_OUTER_BOUND('',#15207,.T.);
#10757=FACE_OUTER_BOUND('',#15208,.T.);
#10758=FACE_OUTER_BOUND('',#15209,.T.);
#10759=FACE_OUTER_BOUND('',#15210,.T.);
#10760=FACE_OUTER_BOUND('',#15211,.T.);
#10761=FACE_OUTER_BOUND('',#15212,.T.);
#10762=FACE_OUTER_BOUND('',#15213,.T.);
#10763=FACE_OUTER_BOUND('',#15214,.T.);
#10764=FACE_OUTER_BOUND('',#15215,.T.);
#10765=FACE_OUTER_BOUND('',#15216,.T.);
#10766=FACE_OUTER_BOUND('',#15217,.T.);
#10767=FACE_OUTER_BOUND('',#15218,.T.);
#10768=FACE_OUTER_BOUND('',#15219,.T.);
#10769=FACE_OUTER_BOUND('',#15220,.T.);
#10770=FACE_OUTER_BOUND('',#15221,.T.);
#10771=FACE_OUTER_BOUND('',#15222,.T.);
#10772=FACE_OUTER_BOUND('',#15223,.T.);
#10773=FACE_OUTER_BOUND('',#15224,.T.);
#10774=FACE_OUTER_BOUND('',#15225,.T.);
#10775=FACE_OUTER_BOUND('',#15226,.T.);
#10776=FACE_OUTER_BOUND('',#15227,.T.);
#10777=FACE_OUTER_BOUND('',#15228,.T.);
#10778=FACE_OUTER_BOUND('',#15229,.T.);
#10779=FACE_OUTER_BOUND('',#15230,.T.);
#10780=FACE_OUTER_BOUND('',#15231,.T.);
#10781=FACE_OUTER_BOUND('',#15232,.T.);
#10782=FACE_OUTER_BOUND('',#15233,.T.);
#10783=FACE_OUTER_BOUND('',#15234,.T.);
#10784=FACE_OUTER_BOUND('',#15235,.T.);
#10785=FACE_OUTER_BOUND('',#15236,.T.);
#10786=FACE_OUTER_BOUND('',#15237,.T.);
#10787=FACE_OUTER_BOUND('',#15238,.T.);
#10788=FACE_OUTER_BOUND('',#15239,.T.);
#10789=FACE_OUTER_BOUND('',#15240,.T.);
#10790=FACE_OUTER_BOUND('',#15241,.T.);
#10791=FACE_OUTER_BOUND('',#15242,.T.);
#10792=FACE_OUTER_BOUND('',#15243,.T.);
#10793=FACE_OUTER_BOUND('',#15244,.T.);
#10794=FACE_OUTER_BOUND('',#15245,.T.);
#10795=FACE_OUTER_BOUND('',#15246,.T.);
#10796=FACE_OUTER_BOUND('',#15247,.T.);
#10797=FACE_OUTER_BOUND('',#15248,.T.);
#10798=FACE_OUTER_BOUND('',#15249,.T.);
#10799=FACE_OUTER_BOUND('',#15250,.T.);
#10800=FACE_OUTER_BOUND('',#15251,.T.);
#10801=FACE_OUTER_BOUND('',#15252,.T.);
#10802=FACE_OUTER_BOUND('',#15253,.T.);
#10803=FACE_OUTER_BOUND('',#15254,.T.);
#10804=FACE_OUTER_BOUND('',#15255,.T.);
#10805=FACE_OUTER_BOUND('',#15256,.T.);
#10806=FACE_OUTER_BOUND('',#15257,.T.);
#10807=FACE_OUTER_BOUND('',#15258,.T.);
#10808=FACE_OUTER_BOUND('',#15259,.T.);
#10809=FACE_OUTER_BOUND('',#15260,.T.);
#10810=FACE_OUTER_BOUND('',#15261,.T.);
#10811=FACE_OUTER_BOUND('',#15262,.T.);
#10812=FACE_OUTER_BOUND('',#15263,.T.);
#10813=FACE_OUTER_BOUND('',#15264,.T.);
#10814=FACE_OUTER_BOUND('',#15265,.T.);
#10815=FACE_OUTER_BOUND('',#15266,.T.);
#10816=FACE_OUTER_BOUND('',#15267,.T.);
#10817=FACE_OUTER_BOUND('',#15268,.T.);
#10818=FACE_OUTER_BOUND('',#15269,.T.);
#10819=FACE_OUTER_BOUND('',#15270,.T.);
#10820=FACE_OUTER_BOUND('',#15271,.T.);
#10821=FACE_OUTER_BOUND('',#15272,.T.);
#10822=FACE_OUTER_BOUND('',#15273,.T.);
#10823=FACE_OUTER_BOUND('',#15274,.T.);
#10824=FACE_OUTER_BOUND('',#15275,.T.);
#10825=FACE_OUTER_BOUND('',#15276,.T.);
#10826=FACE_OUTER_BOUND('',#15277,.T.);
#10827=FACE_OUTER_BOUND('',#15278,.T.);
#10828=FACE_OUTER_BOUND('',#15279,.T.);
#10829=FACE_OUTER_BOUND('',#15280,.T.);
#10830=FACE_OUTER_BOUND('',#15281,.T.);
#10831=FACE_OUTER_BOUND('',#15282,.T.);
#10832=FACE_OUTER_BOUND('',#15283,.T.);
#10833=FACE_OUTER_BOUND('',#15284,.T.);
#10834=FACE_OUTER_BOUND('',#15285,.T.);
#10835=FACE_OUTER_BOUND('',#15286,.T.);
#10836=FACE_OUTER_BOUND('',#15287,.T.);
#10837=FACE_OUTER_BOUND('',#15288,.T.);
#10838=FACE_OUTER_BOUND('',#15289,.T.);
#10839=FACE_OUTER_BOUND('',#15290,.T.);
#10840=FACE_OUTER_BOUND('',#15291,.T.);
#10841=FACE_OUTER_BOUND('',#15292,.T.);
#10842=FACE_OUTER_BOUND('',#15293,.T.);
#10843=FACE_OUTER_BOUND('',#15294,.T.);
#10844=FACE_OUTER_BOUND('',#15295,.T.);
#10845=FACE_OUTER_BOUND('',#15296,.T.);
#10846=FACE_OUTER_BOUND('',#15297,.T.);
#10847=FACE_OUTER_BOUND('',#15298,.T.);
#10848=FACE_OUTER_BOUND('',#15299,.T.);
#10849=FACE_OUTER_BOUND('',#15300,.T.);
#10850=FACE_OUTER_BOUND('',#15301,.T.);
#10851=FACE_OUTER_BOUND('',#15302,.T.);
#10852=FACE_OUTER_BOUND('',#15303,.T.);
#10853=FACE_OUTER_BOUND('',#15304,.T.);
#10854=FACE_OUTER_BOUND('',#15305,.T.);
#10855=FACE_OUTER_BOUND('',#15306,.T.);
#10856=FACE_OUTER_BOUND('',#15307,.T.);
#10857=FACE_OUTER_BOUND('',#15308,.T.);
#10858=FACE_OUTER_BOUND('',#15309,.T.);
#10859=FACE_OUTER_BOUND('',#15310,.T.);
#10860=FACE_OUTER_BOUND('',#15311,.T.);
#10861=FACE_OUTER_BOUND('',#15312,.T.);
#10862=FACE_OUTER_BOUND('',#15313,.T.);
#10863=FACE_OUTER_BOUND('',#15314,.T.);
#10864=FACE_OUTER_BOUND('',#15315,.T.);
#10865=FACE_OUTER_BOUND('',#15316,.T.);
#10866=FACE_OUTER_BOUND('',#15317,.T.);
#10867=FACE_OUTER_BOUND('',#15318,.T.);
#10868=FACE_OUTER_BOUND('',#15319,.T.);
#10869=FACE_OUTER_BOUND('',#15320,.T.);
#10870=FACE_OUTER_BOUND('',#15321,.T.);
#10871=FACE_OUTER_BOUND('',#15322,.T.);
#10872=FACE_OUTER_BOUND('',#15323,.T.);
#10873=FACE_OUTER_BOUND('',#15324,.T.);
#10874=FACE_OUTER_BOUND('',#15325,.T.);
#10875=FACE_OUTER_BOUND('',#15326,.T.);
#10876=FACE_OUTER_BOUND('',#15327,.T.);
#10877=FACE_OUTER_BOUND('',#15328,.T.);
#10878=FACE_OUTER_BOUND('',#15330,.T.);
#10879=FACE_OUTER_BOUND('',#15332,.T.);
#10880=FACE_OUTER_BOUND('',#15334,.T.);
#10881=FACE_OUTER_BOUND('',#15335,.T.);
#10882=FACE_OUTER_BOUND('',#15336,.T.);
#10883=FACE_OUTER_BOUND('',#15337,.T.);
#10884=FACE_OUTER_BOUND('',#15338,.T.);
#10885=FACE_OUTER_BOUND('',#15339,.T.);
#10886=FACE_OUTER_BOUND('',#15340,.T.);
#10887=FACE_OUTER_BOUND('',#15341,.T.);
#10888=FACE_OUTER_BOUND('',#15342,.T.);
#10889=FACE_OUTER_BOUND('',#15343,.T.);
#10890=FACE_OUTER_BOUND('',#15344,.T.);
#10891=FACE_OUTER_BOUND('',#15345,.T.);
#10892=FACE_OUTER_BOUND('',#15346,.T.);
#10893=FACE_OUTER_BOUND('',#15347,.T.);
#10894=FACE_OUTER_BOUND('',#15348,.T.);
#10895=FACE_OUTER_BOUND('',#15349,.T.);
#10896=FACE_OUTER_BOUND('',#15350,.T.);
#10897=FACE_OUTER_BOUND('',#15351,.T.);
#10898=FACE_OUTER_BOUND('',#15352,.T.);
#10899=FACE_OUTER_BOUND('',#15353,.T.);
#10900=FACE_OUTER_BOUND('',#15354,.T.);
#10901=FACE_OUTER_BOUND('',#15355,.T.);
#10902=FACE_OUTER_BOUND('',#15356,.T.);
#10903=FACE_OUTER_BOUND('',#15357,.T.);
#10904=FACE_OUTER_BOUND('',#15358,.T.);
#10905=FACE_OUTER_BOUND('',#15359,.T.);
#10906=FACE_OUTER_BOUND('',#15360,.T.);
#10907=FACE_OUTER_BOUND('',#15361,.T.);
#10908=FACE_OUTER_BOUND('',#15362,.T.);
#10909=FACE_OUTER_BOUND('',#15363,.T.);
#10910=FACE_OUTER_BOUND('',#15364,.T.);
#10911=FACE_OUTER_BOUND('',#15365,.T.);
#10912=FACE_OUTER_BOUND('',#15366,.T.);
#10913=FACE_OUTER_BOUND('',#15367,.T.);
#10914=FACE_OUTER_BOUND('',#15368,.T.);
#10915=FACE_OUTER_BOUND('',#15369,.T.);
#10916=FACE_OUTER_BOUND('',#15370,.T.);
#10917=FACE_OUTER_BOUND('',#15371,.T.);
#10918=FACE_OUTER_BOUND('',#15372,.T.);
#10919=FACE_OUTER_BOUND('',#15373,.T.);
#10920=FACE_OUTER_BOUND('',#15374,.T.);
#10921=FACE_OUTER_BOUND('',#15375,.T.);
#10922=FACE_OUTER_BOUND('',#15376,.T.);
#10923=FACE_OUTER_BOUND('',#15377,.T.);
#10924=FACE_OUTER_BOUND('',#15378,.T.);
#10925=FACE_OUTER_BOUND('',#15379,.T.);
#10926=FACE_OUTER_BOUND('',#15380,.T.);
#10927=FACE_OUTER_BOUND('',#15381,.T.);
#10928=FACE_OUTER_BOUND('',#15382,.T.);
#10929=FACE_OUTER_BOUND('',#15383,.T.);
#10930=FACE_OUTER_BOUND('',#15384,.T.);
#10931=FACE_OUTER_BOUND('',#15385,.T.);
#10932=FACE_OUTER_BOUND('',#15386,.T.);
#10933=FACE_OUTER_BOUND('',#15387,.T.);
#10934=FACE_OUTER_BOUND('',#15388,.T.);
#10935=FACE_OUTER_BOUND('',#15389,.T.);
#10936=FACE_OUTER_BOUND('',#15390,.T.);
#10937=FACE_OUTER_BOUND('',#15391,.T.);
#10938=FACE_OUTER_BOUND('',#15392,.T.);
#10939=FACE_OUTER_BOUND('',#15393,.T.);
#10940=FACE_OUTER_BOUND('',#15394,.T.);
#10941=FACE_OUTER_BOUND('',#15395,.T.);
#10942=FACE_OUTER_BOUND('',#15396,.T.);
#10943=FACE_OUTER_BOUND('',#15397,.T.);
#10944=FACE_OUTER_BOUND('',#15398,.T.);
#10945=FACE_OUTER_BOUND('',#15399,.T.);
#10946=FACE_OUTER_BOUND('',#15400,.T.);
#10947=FACE_OUTER_BOUND('',#15401,.T.);
#10948=FACE_OUTER_BOUND('',#15402,.T.);
#10949=FACE_OUTER_BOUND('',#15403,.T.);
#10950=FACE_OUTER_BOUND('',#15404,.T.);
#10951=FACE_OUTER_BOUND('',#15405,.T.);
#10952=FACE_OUTER_BOUND('',#15406,.T.);
#10953=FACE_OUTER_BOUND('',#15407,.T.);
#10954=FACE_OUTER_BOUND('',#15408,.T.);
#10955=FACE_OUTER_BOUND('',#15409,.T.);
#10956=FACE_OUTER_BOUND('',#15410,.T.);
#10957=FACE_OUTER_BOUND('',#15411,.T.);
#10958=FACE_OUTER_BOUND('',#15412,.T.);
#10959=FACE_OUTER_BOUND('',#15413,.T.);
#10960=FACE_OUTER_BOUND('',#15414,.T.);
#10961=FACE_OUTER_BOUND('',#15415,.T.);
#10962=FACE_OUTER_BOUND('',#15416,.T.);
#10963=FACE_OUTER_BOUND('',#15417,.T.);
#10964=FACE_OUTER_BOUND('',#15418,.T.);
#10965=FACE_OUTER_BOUND('',#15419,.T.);
#10966=FACE_OUTER_BOUND('',#15420,.T.);
#10967=FACE_OUTER_BOUND('',#15421,.T.);
#10968=FACE_OUTER_BOUND('',#15422,.T.);
#10969=FACE_OUTER_BOUND('',#15423,.T.);
#10970=FACE_OUTER_BOUND('',#15424,.T.);
#10971=FACE_OUTER_BOUND('',#15425,.T.);
#10972=FACE_OUTER_BOUND('',#15426,.T.);
#10973=FACE_OUTER_BOUND('',#15427,.T.);
#10974=FACE_OUTER_BOUND('',#15428,.T.);
#10975=FACE_OUTER_BOUND('',#15429,.T.);
#10976=FACE_OUTER_BOUND('',#15430,.T.);
#10977=FACE_OUTER_BOUND('',#15431,.T.);
#10978=FACE_OUTER_BOUND('',#15432,.T.);
#10979=FACE_OUTER_BOUND('',#15433,.T.);
#10980=FACE_OUTER_BOUND('',#15434,.T.);
#10981=FACE_OUTER_BOUND('',#15435,.T.);
#10982=FACE_OUTER_BOUND('',#15436,.T.);
#10983=FACE_OUTER_BOUND('',#15437,.T.);
#10984=FACE_OUTER_BOUND('',#15438,.T.);
#10985=FACE_OUTER_BOUND('',#15439,.T.);
#10986=FACE_OUTER_BOUND('',#15440,.T.);
#10987=FACE_OUTER_BOUND('',#15441,.T.);
#10988=FACE_OUTER_BOUND('',#15442,.T.);
#10989=FACE_OUTER_BOUND('',#15443,.T.);
#10990=FACE_OUTER_BOUND('',#15444,.T.);
#10991=FACE_OUTER_BOUND('',#15445,.T.);
#10992=FACE_OUTER_BOUND('',#15446,.T.);
#10993=FACE_OUTER_BOUND('',#15447,.T.);
#10994=FACE_OUTER_BOUND('',#15448,.T.);
#10995=FACE_OUTER_BOUND('',#15449,.T.);
#10996=FACE_OUTER_BOUND('',#15450,.T.);
#10997=FACE_OUTER_BOUND('',#15451,.T.);
#10998=FACE_OUTER_BOUND('',#15452,.T.);
#10999=FACE_OUTER_BOUND('',#15453,.T.);
#11000=FACE_OUTER_BOUND('',#15454,.T.);
#11001=FACE_OUTER_BOUND('',#15455,.T.);
#11002=FACE_OUTER_BOUND('',#15456,.T.);
#11003=FACE_OUTER_BOUND('',#15457,.T.);
#11004=FACE_OUTER_BOUND('',#15458,.T.);
#11005=FACE_OUTER_BOUND('',#15459,.T.);
#11006=FACE_OUTER_BOUND('',#15460,.T.);
#11007=FACE_OUTER_BOUND('',#15461,.T.);
#11008=FACE_OUTER_BOUND('',#15462,.T.);
#11009=FACE_OUTER_BOUND('',#15463,.T.);
#11010=FACE_OUTER_BOUND('',#15464,.T.);
#11011=FACE_OUTER_BOUND('',#15465,.T.);
#11012=FACE_OUTER_BOUND('',#15466,.T.);
#11013=FACE_OUTER_BOUND('',#15467,.T.);
#11014=FACE_OUTER_BOUND('',#15468,.T.);
#11015=FACE_OUTER_BOUND('',#15469,.T.);
#11016=FACE_OUTER_BOUND('',#15470,.T.);
#11017=FACE_OUTER_BOUND('',#15471,.T.);
#11018=FACE_OUTER_BOUND('',#15472,.T.);
#11019=FACE_OUTER_BOUND('',#15473,.T.);
#11020=FACE_OUTER_BOUND('',#15474,.T.);
#11021=FACE_OUTER_BOUND('',#15475,.T.);
#11022=FACE_OUTER_BOUND('',#15476,.T.);
#11023=FACE_OUTER_BOUND('',#15477,.T.);
#11024=FACE_OUTER_BOUND('',#15478,.T.);
#11025=FACE_OUTER_BOUND('',#15479,.T.);
#11026=FACE_OUTER_BOUND('',#15480,.T.);
#11027=FACE_OUTER_BOUND('',#15481,.T.);
#11028=FACE_OUTER_BOUND('',#15482,.T.);
#11029=FACE_OUTER_BOUND('',#15483,.T.);
#11030=FACE_OUTER_BOUND('',#15484,.T.);
#11031=FACE_OUTER_BOUND('',#15485,.T.);
#11032=FACE_OUTER_BOUND('',#15486,.T.);
#11033=FACE_OUTER_BOUND('',#15487,.T.);
#11034=FACE_OUTER_BOUND('',#15488,.T.);
#11035=FACE_OUTER_BOUND('',#15489,.T.);
#11036=FACE_OUTER_BOUND('',#15490,.T.);
#11037=FACE_OUTER_BOUND('',#15491,.T.);
#11038=FACE_OUTER_BOUND('',#15492,.T.);
#11039=FACE_OUTER_BOUND('',#15493,.T.);
#11040=FACE_OUTER_BOUND('',#15494,.T.);
#11041=FACE_OUTER_BOUND('',#15495,.T.);
#11042=FACE_OUTER_BOUND('',#15496,.T.);
#11043=FACE_OUTER_BOUND('',#15497,.T.);
#11044=FACE_OUTER_BOUND('',#15498,.T.);
#11045=FACE_OUTER_BOUND('',#15499,.T.);
#11046=FACE_OUTER_BOUND('',#15500,.T.);
#11047=FACE_OUTER_BOUND('',#15501,.T.);
#11048=FACE_OUTER_BOUND('',#15502,.T.);
#11049=FACE_OUTER_BOUND('',#15503,.T.);
#11050=FACE_OUTER_BOUND('',#15504,.T.);
#11051=FACE_OUTER_BOUND('',#15505,.T.);
#11052=FACE_OUTER_BOUND('',#15506,.T.);
#11053=FACE_OUTER_BOUND('',#15507,.T.);
#11054=FACE_OUTER_BOUND('',#15508,.T.);
#11055=FACE_OUTER_BOUND('',#15509,.T.);
#11056=FACE_OUTER_BOUND('',#15510,.T.);
#11057=FACE_OUTER_BOUND('',#15511,.T.);
#11058=FACE_OUTER_BOUND('',#15512,.T.);
#11059=FACE_OUTER_BOUND('',#15513,.T.);
#11060=FACE_OUTER_BOUND('',#15514,.T.);
#11061=FACE_OUTER_BOUND('',#15515,.T.);
#11062=FACE_OUTER_BOUND('',#15516,.T.);
#11063=FACE_OUTER_BOUND('',#15517,.T.);
#11064=FACE_OUTER_BOUND('',#15518,.T.);
#11065=FACE_OUTER_BOUND('',#15519,.T.);
#11066=FACE_OUTER_BOUND('',#15520,.T.);
#11067=FACE_OUTER_BOUND('',#15521,.T.);
#11068=FACE_OUTER_BOUND('',#15522,.T.);
#11069=FACE_OUTER_BOUND('',#15523,.T.);
#11070=FACE_OUTER_BOUND('',#15524,.T.);
#11071=FACE_OUTER_BOUND('',#15525,.T.);
#11072=FACE_OUTER_BOUND('',#15526,.T.);
#11073=FACE_OUTER_BOUND('',#15527,.T.);
#11074=FACE_OUTER_BOUND('',#15528,.T.);
#11075=FACE_OUTER_BOUND('',#15529,.T.);
#11076=FACE_OUTER_BOUND('',#15530,.T.);
#11077=FACE_OUTER_BOUND('',#15531,.T.);
#11078=FACE_OUTER_BOUND('',#15532,.T.);
#11079=FACE_OUTER_BOUND('',#15533,.T.);
#11080=FACE_OUTER_BOUND('',#15534,.T.);
#11081=FACE_OUTER_BOUND('',#15535,.T.);
#11082=FACE_OUTER_BOUND('',#15536,.T.);
#11083=FACE_OUTER_BOUND('',#15537,.T.);
#11084=FACE_OUTER_BOUND('',#15538,.T.);
#11085=FACE_OUTER_BOUND('',#15539,.T.);
#11086=FACE_OUTER_BOUND('',#15540,.T.);
#11087=FACE_OUTER_BOUND('',#15541,.T.);
#11088=FACE_OUTER_BOUND('',#15542,.T.);
#11089=FACE_OUTER_BOUND('',#15543,.T.);
#11090=FACE_OUTER_BOUND('',#15544,.T.);
#11091=FACE_OUTER_BOUND('',#15545,.T.);
#11092=FACE_OUTER_BOUND('',#15546,.T.);
#11093=FACE_OUTER_BOUND('',#15547,.T.);
#11094=FACE_OUTER_BOUND('',#15548,.T.);
#11095=FACE_OUTER_BOUND('',#15549,.T.);
#11096=FACE_OUTER_BOUND('',#15550,.T.);
#11097=FACE_OUTER_BOUND('',#15551,.T.);
#11098=FACE_OUTER_BOUND('',#15552,.T.);
#11099=FACE_OUTER_BOUND('',#15553,.T.);
#11100=FACE_OUTER_BOUND('',#15554,.T.);
#11101=FACE_OUTER_BOUND('',#15555,.T.);
#11102=FACE_OUTER_BOUND('',#15556,.T.);
#11103=FACE_OUTER_BOUND('',#15557,.T.);
#11104=FACE_OUTER_BOUND('',#15558,.T.);
#11105=FACE_OUTER_BOUND('',#15559,.T.);
#11106=FACE_OUTER_BOUND('',#15560,.T.);
#11107=FACE_OUTER_BOUND('',#15561,.T.);
#11108=FACE_OUTER_BOUND('',#15562,.T.);
#11109=FACE_OUTER_BOUND('',#15563,.T.);
#11110=FACE_OUTER_BOUND('',#15564,.T.);
#11111=FACE_OUTER_BOUND('',#15565,.T.);
#11112=FACE_OUTER_BOUND('',#15566,.T.);
#11113=FACE_OUTER_BOUND('',#15567,.T.);
#11114=FACE_OUTER_BOUND('',#15568,.T.);
#11115=FACE_OUTER_BOUND('',#15569,.T.);
#11116=FACE_OUTER_BOUND('',#15570,.T.);
#11117=FACE_OUTER_BOUND('',#15571,.T.);
#11118=FACE_OUTER_BOUND('',#15572,.T.);
#11119=FACE_OUTER_BOUND('',#15573,.T.);
#11120=FACE_OUTER_BOUND('',#15574,.T.);
#11121=FACE_OUTER_BOUND('',#15575,.T.);
#11122=FACE_OUTER_BOUND('',#15576,.T.);
#11123=FACE_OUTER_BOUND('',#15577,.T.);
#11124=FACE_OUTER_BOUND('',#15578,.T.);
#11125=FACE_OUTER_BOUND('',#15579,.T.);
#11126=FACE_OUTER_BOUND('',#15580,.T.);
#11127=FACE_OUTER_BOUND('',#15581,.T.);
#11128=FACE_OUTER_BOUND('',#15582,.T.);
#11129=FACE_OUTER_BOUND('',#15583,.T.);
#11130=FACE_OUTER_BOUND('',#15584,.T.);
#11131=FACE_OUTER_BOUND('',#15585,.T.);
#11132=FACE_OUTER_BOUND('',#15586,.T.);
#11133=FACE_OUTER_BOUND('',#15587,.T.);
#11134=FACE_OUTER_BOUND('',#15588,.T.);
#11135=FACE_OUTER_BOUND('',#15589,.T.);
#11136=FACE_OUTER_BOUND('',#15590,.T.);
#11137=FACE_OUTER_BOUND('',#15591,.T.);
#11138=FACE_OUTER_BOUND('',#15592,.T.);
#11139=FACE_OUTER_BOUND('',#15593,.T.);
#11140=FACE_OUTER_BOUND('',#15594,.T.);
#11141=FACE_OUTER_BOUND('',#15595,.T.);
#11142=FACE_OUTER_BOUND('',#15596,.T.);
#11143=FACE_OUTER_BOUND('',#15597,.T.);
#11144=FACE_OUTER_BOUND('',#15598,.T.);
#11145=FACE_OUTER_BOUND('',#15599,.T.);
#11146=FACE_OUTER_BOUND('',#15600,.T.);
#11147=FACE_OUTER_BOUND('',#15601,.T.);
#11148=FACE_OUTER_BOUND('',#15602,.T.);
#11149=FACE_OUTER_BOUND('',#15603,.T.);
#11150=FACE_OUTER_BOUND('',#15604,.T.);
#11151=FACE_OUTER_BOUND('',#15605,.T.);
#11152=FACE_OUTER_BOUND('',#15606,.T.);
#11153=FACE_OUTER_BOUND('',#15607,.T.);
#11154=FACE_OUTER_BOUND('',#15608,.T.);
#11155=FACE_OUTER_BOUND('',#15609,.T.);
#11156=FACE_OUTER_BOUND('',#15610,.T.);
#11157=FACE_OUTER_BOUND('',#15611,.T.);
#11158=FACE_OUTER_BOUND('',#15612,.T.);
#11159=FACE_OUTER_BOUND('',#15613,.T.);
#11160=FACE_OUTER_BOUND('',#15614,.T.);
#11161=FACE_OUTER_BOUND('',#15615,.T.);
#11162=FACE_OUTER_BOUND('',#15616,.T.);
#11163=FACE_OUTER_BOUND('',#15617,.T.);
#11164=FACE_OUTER_BOUND('',#15618,.T.);
#11165=FACE_OUTER_BOUND('',#15619,.T.);
#11166=FACE_OUTER_BOUND('',#15620,.T.);
#11167=FACE_OUTER_BOUND('',#15621,.T.);
#11168=FACE_OUTER_BOUND('',#15622,.T.);
#11169=FACE_OUTER_BOUND('',#15623,.T.);
#11170=FACE_OUTER_BOUND('',#15624,.T.);
#11171=FACE_OUTER_BOUND('',#15625,.T.);
#11172=FACE_OUTER_BOUND('',#15626,.T.);
#11173=FACE_OUTER_BOUND('',#15627,.T.);
#11174=FACE_OUTER_BOUND('',#15628,.T.);
#11175=FACE_OUTER_BOUND('',#15629,.T.);
#11176=FACE_OUTER_BOUND('',#15630,.T.);
#11177=FACE_OUTER_BOUND('',#15631,.T.);
#11178=FACE_OUTER_BOUND('',#15632,.T.);
#11179=FACE_OUTER_BOUND('',#15633,.T.);
#11180=FACE_OUTER_BOUND('',#15634,.T.);
#11181=FACE_OUTER_BOUND('',#15635,.T.);
#11182=FACE_OUTER_BOUND('',#15636,.T.);
#11183=FACE_OUTER_BOUND('',#15637,.T.);
#11184=FACE_OUTER_BOUND('',#15638,.T.);
#11185=FACE_OUTER_BOUND('',#15639,.T.);
#11186=FACE_OUTER_BOUND('',#15640,.T.);
#11187=FACE_OUTER_BOUND('',#15641,.T.);
#11188=FACE_OUTER_BOUND('',#15642,.T.);
#11189=FACE_OUTER_BOUND('',#15643,.T.);
#11190=FACE_OUTER_BOUND('',#15644,.T.);
#11191=FACE_OUTER_BOUND('',#15645,.T.);
#11192=FACE_OUTER_BOUND('',#15646,.T.);
#11193=FACE_OUTER_BOUND('',#15647,.T.);
#11194=FACE_OUTER_BOUND('',#15648,.T.);
#11195=FACE_OUTER_BOUND('',#15649,.T.);
#11196=FACE_OUTER_BOUND('',#15650,.T.);
#11197=FACE_OUTER_BOUND('',#15651,.T.);
#11198=FACE_OUTER_BOUND('',#15652,.T.);
#11199=FACE_OUTER_BOUND('',#15653,.T.);
#11200=FACE_OUTER_BOUND('',#15654,.T.);
#11201=FACE_OUTER_BOUND('',#15655,.T.);
#11202=FACE_OUTER_BOUND('',#15656,.T.);
#11203=FACE_OUTER_BOUND('',#15657,.T.);
#11204=FACE_OUTER_BOUND('',#15658,.T.);
#11205=FACE_OUTER_BOUND('',#15659,.T.);
#11206=FACE_OUTER_BOUND('',#15660,.T.);
#11207=FACE_OUTER_BOUND('',#15661,.T.);
#11208=FACE_OUTER_BOUND('',#15662,.T.);
#11209=FACE_OUTER_BOUND('',#15663,.T.);
#11210=FACE_OUTER_BOUND('',#15664,.T.);
#11211=FACE_OUTER_BOUND('',#15665,.T.);
#11212=FACE_OUTER_BOUND('',#15666,.T.);
#11213=FACE_OUTER_BOUND('',#15667,.T.);
#11214=FACE_OUTER_BOUND('',#15668,.T.);
#11215=FACE_OUTER_BOUND('',#15669,.T.);
#11216=FACE_OUTER_BOUND('',#15670,.T.);
#11217=FACE_OUTER_BOUND('',#15671,.T.);
#11218=FACE_OUTER_BOUND('',#15672,.T.);
#11219=FACE_OUTER_BOUND('',#15673,.T.);
#11220=FACE_OUTER_BOUND('',#15674,.T.);
#11221=FACE_OUTER_BOUND('',#15675,.T.);
#11222=FACE_OUTER_BOUND('',#15676,.T.);
#11223=FACE_OUTER_BOUND('',#15677,.T.);
#11224=FACE_OUTER_BOUND('',#15678,.T.);
#11225=FACE_OUTER_BOUND('',#15679,.T.);
#11226=FACE_OUTER_BOUND('',#15680,.T.);
#11227=FACE_OUTER_BOUND('',#15681,.T.);
#11228=FACE_OUTER_BOUND('',#15682,.T.);
#11229=FACE_OUTER_BOUND('',#15683,.T.);
#11230=FACE_OUTER_BOUND('',#15684,.T.);
#11231=FACE_OUTER_BOUND('',#15685,.T.);
#11232=FACE_OUTER_BOUND('',#15686,.T.);
#11233=FACE_OUTER_BOUND('',#15687,.T.);
#11234=FACE_OUTER_BOUND('',#15688,.T.);
#11235=FACE_OUTER_BOUND('',#15689,.T.);
#11236=FACE_OUTER_BOUND('',#15690,.T.);
#11237=FACE_OUTER_BOUND('',#15691,.T.);
#11238=FACE_OUTER_BOUND('',#15692,.T.);
#11239=FACE_OUTER_BOUND('',#15693,.T.);
#11240=FACE_OUTER_BOUND('',#15694,.T.);
#11241=FACE_OUTER_BOUND('',#15695,.T.);
#11242=FACE_OUTER_BOUND('',#15696,.T.);
#11243=FACE_OUTER_BOUND('',#15697,.T.);
#11244=FACE_OUTER_BOUND('',#15698,.T.);
#11245=FACE_OUTER_BOUND('',#15699,.T.);
#11246=FACE_OUTER_BOUND('',#15700,.T.);
#11247=FACE_OUTER_BOUND('',#15701,.T.);
#11248=FACE_OUTER_BOUND('',#15702,.T.);
#11249=FACE_OUTER_BOUND('',#15703,.T.);
#11250=FACE_OUTER_BOUND('',#15704,.T.);
#11251=FACE_OUTER_BOUND('',#15705,.T.);
#11252=FACE_OUTER_BOUND('',#15706,.T.);
#11253=FACE_OUTER_BOUND('',#15707,.T.);
#11254=FACE_OUTER_BOUND('',#15708,.T.);
#11255=FACE_OUTER_BOUND('',#15709,.T.);
#11256=FACE_OUTER_BOUND('',#15710,.T.);
#11257=FACE_OUTER_BOUND('',#15711,.T.);
#11258=FACE_OUTER_BOUND('',#15712,.T.);
#11259=FACE_OUTER_BOUND('',#15713,.T.);
#11260=FACE_OUTER_BOUND('',#15714,.T.);
#11261=FACE_OUTER_BOUND('',#15715,.T.);
#11262=FACE_OUTER_BOUND('',#15716,.T.);
#11263=FACE_OUTER_BOUND('',#15717,.T.);
#11264=FACE_OUTER_BOUND('',#15718,.T.);
#11265=FACE_OUTER_BOUND('',#15719,.T.);
#11266=FACE_OUTER_BOUND('',#15720,.T.);
#11267=FACE_OUTER_BOUND('',#15721,.T.);
#11268=FACE_OUTER_BOUND('',#15722,.T.);
#11269=FACE_OUTER_BOUND('',#15723,.T.);
#11270=FACE_OUTER_BOUND('',#15724,.T.);
#11271=FACE_OUTER_BOUND('',#15725,.T.);
#11272=FACE_OUTER_BOUND('',#15726,.T.);
#11273=FACE_OUTER_BOUND('',#15727,.T.);
#11274=FACE_OUTER_BOUND('',#15728,.T.);
#11275=FACE_OUTER_BOUND('',#15729,.T.);
#11276=FACE_OUTER_BOUND('',#15730,.T.);
#11277=FACE_OUTER_BOUND('',#15731,.T.);
#11278=FACE_OUTER_BOUND('',#15732,.T.);
#11279=FACE_OUTER_BOUND('',#15733,.T.);
#11280=FACE_OUTER_BOUND('',#15734,.T.);
#11281=FACE_OUTER_BOUND('',#15735,.T.);
#11282=FACE_OUTER_BOUND('',#15736,.T.);
#11283=FACE_OUTER_BOUND('',#15737,.T.);
#11284=FACE_OUTER_BOUND('',#15738,.T.);
#11285=FACE_OUTER_BOUND('',#15739,.T.);
#11286=FACE_OUTER_BOUND('',#15740,.T.);
#11287=FACE_OUTER_BOUND('',#15741,.T.);
#11288=FACE_OUTER_BOUND('',#15742,.T.);
#11289=FACE_OUTER_BOUND('',#15743,.T.);
#11290=FACE_OUTER_BOUND('',#15744,.T.);
#11291=FACE_OUTER_BOUND('',#15745,.T.);
#11292=FACE_OUTER_BOUND('',#15746,.T.);
#11293=FACE_OUTER_BOUND('',#15747,.T.);
#11294=FACE_OUTER_BOUND('',#15748,.T.);
#11295=FACE_OUTER_BOUND('',#15749,.T.);
#11296=FACE_OUTER_BOUND('',#15750,.T.);
#11297=FACE_OUTER_BOUND('',#15751,.T.);
#11298=FACE_OUTER_BOUND('',#15752,.T.);
#11299=FACE_OUTER_BOUND('',#15753,.T.);
#11300=FACE_OUTER_BOUND('',#15754,.T.);
#11301=FACE_OUTER_BOUND('',#15755,.T.);
#11302=FACE_OUTER_BOUND('',#15756,.T.);
#11303=FACE_OUTER_BOUND('',#15757,.T.);
#11304=FACE_OUTER_BOUND('',#15758,.T.);
#11305=FACE_OUTER_BOUND('',#15759,.T.);
#11306=FACE_OUTER_BOUND('',#15760,.T.);
#11307=FACE_OUTER_BOUND('',#15761,.T.);
#11308=FACE_OUTER_BOUND('',#15762,.T.);
#11309=FACE_OUTER_BOUND('',#15763,.T.);
#11310=FACE_OUTER_BOUND('',#15764,.T.);
#11311=FACE_OUTER_BOUND('',#15765,.T.);
#11312=FACE_OUTER_BOUND('',#15766,.T.);
#11313=FACE_OUTER_BOUND('',#15767,.T.);
#11314=FACE_OUTER_BOUND('',#15768,.T.);
#11315=FACE_OUTER_BOUND('',#15769,.T.);
#11316=FACE_OUTER_BOUND('',#15770,.T.);
#11317=FACE_OUTER_BOUND('',#15771,.T.);
#11318=FACE_OUTER_BOUND('',#15772,.T.);
#11319=FACE_OUTER_BOUND('',#15773,.T.);
#11320=FACE_OUTER_BOUND('',#15774,.T.);
#11321=FACE_OUTER_BOUND('',#15775,.T.);
#11322=FACE_OUTER_BOUND('',#15776,.T.);
#11323=FACE_OUTER_BOUND('',#15777,.T.);
#11324=FACE_OUTER_BOUND('',#15778,.T.);
#11325=FACE_OUTER_BOUND('',#15779,.T.);
#11326=FACE_OUTER_BOUND('',#15780,.T.);
#11327=FACE_OUTER_BOUND('',#15781,.T.);
#11328=FACE_OUTER_BOUND('',#15782,.T.);
#11329=FACE_OUTER_BOUND('',#15783,.T.);
#11330=FACE_OUTER_BOUND('',#15784,.T.);
#11331=FACE_OUTER_BOUND('',#15785,.T.);
#11332=FACE_OUTER_BOUND('',#15786,.T.);
#11333=FACE_OUTER_BOUND('',#15787,.T.);
#11334=FACE_OUTER_BOUND('',#15788,.T.);
#11335=FACE_OUTER_BOUND('',#15789,.T.);
#11336=FACE_OUTER_BOUND('',#15790,.T.);
#11337=FACE_OUTER_BOUND('',#15791,.T.);
#11338=FACE_OUTER_BOUND('',#15792,.T.);
#11339=FACE_OUTER_BOUND('',#15793,.T.);
#11340=FACE_OUTER_BOUND('',#15794,.T.);
#11341=FACE_OUTER_BOUND('',#15795,.T.);
#11342=FACE_OUTER_BOUND('',#15796,.T.);
#11343=FACE_OUTER_BOUND('',#15797,.T.);
#11344=FACE_OUTER_BOUND('',#15798,.T.);
#11345=FACE_OUTER_BOUND('',#15799,.T.);
#11346=FACE_OUTER_BOUND('',#15800,.T.);
#11347=FACE_OUTER_BOUND('',#15801,.T.);
#11348=FACE_OUTER_BOUND('',#15802,.T.);
#11349=FACE_OUTER_BOUND('',#15803,.T.);
#11350=FACE_OUTER_BOUND('',#15804,.T.);
#11351=FACE_OUTER_BOUND('',#15805,.T.);
#11352=FACE_OUTER_BOUND('',#15806,.T.);
#11353=FACE_OUTER_BOUND('',#15807,.T.);
#11354=FACE_OUTER_BOUND('',#15808,.T.);
#11355=FACE_OUTER_BOUND('',#15809,.T.);
#11356=FACE_OUTER_BOUND('',#15810,.T.);
#11357=FACE_OUTER_BOUND('',#15811,.T.);
#11358=FACE_OUTER_BOUND('',#15812,.T.);
#11359=FACE_OUTER_BOUND('',#15813,.T.);
#11360=FACE_OUTER_BOUND('',#15814,.T.);
#11361=FACE_OUTER_BOUND('',#15815,.T.);
#11362=FACE_OUTER_BOUND('',#15816,.T.);
#11363=FACE_OUTER_BOUND('',#15817,.T.);
#11364=FACE_OUTER_BOUND('',#15818,.T.);
#11365=FACE_OUTER_BOUND('',#15819,.T.);
#11366=FACE_OUTER_BOUND('',#15820,.T.);
#11367=FACE_OUTER_BOUND('',#15821,.T.);
#11368=FACE_OUTER_BOUND('',#15822,.T.);
#11369=FACE_OUTER_BOUND('',#15823,.T.);
#11370=FACE_OUTER_BOUND('',#15824,.T.);
#11371=FACE_OUTER_BOUND('',#15825,.T.);
#11372=FACE_OUTER_BOUND('',#15826,.T.);
#11373=FACE_OUTER_BOUND('',#15827,.T.);
#11374=FACE_OUTER_BOUND('',#15828,.T.);
#11375=FACE_OUTER_BOUND('',#15829,.T.);
#11376=FACE_OUTER_BOUND('',#15830,.T.);
#11377=FACE_OUTER_BOUND('',#15831,.T.);
#11378=FACE_OUTER_BOUND('',#15832,.T.);
#11379=FACE_OUTER_BOUND('',#15833,.T.);
#11380=FACE_OUTER_BOUND('',#15834,.T.);
#11381=FACE_OUTER_BOUND('',#15835,.T.);
#11382=FACE_OUTER_BOUND('',#15836,.T.);
#11383=FACE_OUTER_BOUND('',#15837,.T.);
#11384=FACE_OUTER_BOUND('',#15838,.T.);
#11385=FACE_OUTER_BOUND('',#15839,.T.);
#11386=FACE_OUTER_BOUND('',#15840,.T.);
#11387=FACE_OUTER_BOUND('',#15841,.T.);
#11388=FACE_OUTER_BOUND('',#15842,.T.);
#11389=FACE_OUTER_BOUND('',#15843,.T.);
#11390=FACE_OUTER_BOUND('',#15844,.T.);
#11391=FACE_OUTER_BOUND('',#15845,.T.);
#11392=FACE_OUTER_BOUND('',#15846,.T.);
#11393=FACE_OUTER_BOUND('',#15847,.T.);
#11394=FACE_OUTER_BOUND('',#15848,.T.);
#11395=FACE_OUTER_BOUND('',#15849,.T.);
#11396=FACE_OUTER_BOUND('',#15850,.T.);
#11397=FACE_OUTER_BOUND('',#15851,.T.);
#11398=FACE_OUTER_BOUND('',#15852,.T.);
#11399=FACE_OUTER_BOUND('',#15853,.T.);
#11400=FACE_OUTER_BOUND('',#15854,.T.);
#11401=FACE_OUTER_BOUND('',#15855,.T.);
#11402=FACE_OUTER_BOUND('',#15856,.T.);
#11403=FACE_OUTER_BOUND('',#15857,.T.);
#11404=FACE_OUTER_BOUND('',#15858,.T.);
#11405=FACE_OUTER_BOUND('',#15859,.T.);
#11406=FACE_OUTER_BOUND('',#15860,.T.);
#11407=FACE_OUTER_BOUND('',#15861,.T.);
#11408=FACE_OUTER_BOUND('',#15862,.T.);
#11409=FACE_OUTER_BOUND('',#15863,.T.);
#11410=FACE_OUTER_BOUND('',#15864,.T.);
#11411=FACE_OUTER_BOUND('',#15865,.T.);
#11412=FACE_OUTER_BOUND('',#15866,.T.);
#11413=FACE_OUTER_BOUND('',#15867,.T.);
#11414=FACE_OUTER_BOUND('',#15868,.T.);
#11415=FACE_OUTER_BOUND('',#15869,.T.);
#11416=FACE_OUTER_BOUND('',#15870,.T.);
#11417=FACE_OUTER_BOUND('',#15871,.T.);
#11418=FACE_OUTER_BOUND('',#15872,.T.);
#11419=FACE_OUTER_BOUND('',#15873,.T.);
#11420=FACE_OUTER_BOUND('',#15874,.T.);
#11421=FACE_OUTER_BOUND('',#15875,.T.);
#11422=FACE_OUTER_BOUND('',#15876,.T.);
#11423=FACE_OUTER_BOUND('',#15877,.T.);
#11424=FACE_OUTER_BOUND('',#15878,.T.);
#11425=FACE_OUTER_BOUND('',#15879,.T.);
#11426=FACE_OUTER_BOUND('',#15880,.T.);
#11427=FACE_OUTER_BOUND('',#15881,.T.);
#11428=FACE_OUTER_BOUND('',#15882,.T.);
#11429=FACE_OUTER_BOUND('',#15883,.T.);
#11430=FACE_OUTER_BOUND('',#15884,.T.);
#11431=FACE_OUTER_BOUND('',#15885,.T.);
#11432=FACE_OUTER_BOUND('',#15886,.T.);
#11433=FACE_OUTER_BOUND('',#15887,.T.);
#11434=FACE_OUTER_BOUND('',#15888,.T.);
#11435=FACE_OUTER_BOUND('',#15889,.T.);
#11436=FACE_OUTER_BOUND('',#15890,.T.);
#11437=FACE_OUTER_BOUND('',#15891,.T.);
#11438=FACE_OUTER_BOUND('',#15892,.T.);
#11439=FACE_OUTER_BOUND('',#15893,.T.);
#11440=FACE_OUTER_BOUND('',#15894,.T.);
#11441=FACE_OUTER_BOUND('',#15895,.T.);
#11442=FACE_OUTER_BOUND('',#15896,.T.);
#11443=FACE_OUTER_BOUND('',#15897,.T.);
#11444=FACE_OUTER_BOUND('',#15898,.T.);
#11445=FACE_OUTER_BOUND('',#15899,.T.);
#11446=FACE_OUTER_BOUND('',#15900,.T.);
#11447=FACE_OUTER_BOUND('',#15901,.T.);
#11448=FACE_OUTER_BOUND('',#15902,.T.);
#11449=FACE_OUTER_BOUND('',#15903,.T.);
#11450=FACE_OUTER_BOUND('',#15904,.T.);
#11451=FACE_OUTER_BOUND('',#15905,.T.);
#11452=FACE_OUTER_BOUND('',#15906,.T.);
#11453=FACE_OUTER_BOUND('',#15907,.T.);
#11454=FACE_OUTER_BOUND('',#15908,.T.);
#11455=FACE_OUTER_BOUND('',#15909,.T.);
#11456=FACE_OUTER_BOUND('',#15910,.T.);
#11457=FACE_OUTER_BOUND('',#15911,.T.);
#11458=FACE_OUTER_BOUND('',#15912,.T.);
#11459=FACE_OUTER_BOUND('',#15913,.T.);
#11460=FACE_OUTER_BOUND('',#15914,.T.);
#11461=FACE_OUTER_BOUND('',#15915,.T.);
#11462=FACE_OUTER_BOUND('',#15916,.T.);
#11463=FACE_OUTER_BOUND('',#15917,.T.);
#11464=FACE_OUTER_BOUND('',#15918,.T.);
#11465=FACE_OUTER_BOUND('',#15919,.T.);
#11466=FACE_OUTER_BOUND('',#15920,.T.);
#11467=FACE_OUTER_BOUND('',#15921,.T.);
#11468=FACE_OUTER_BOUND('',#15922,.T.);
#11469=FACE_OUTER_BOUND('',#15923,.T.);
#11470=FACE_OUTER_BOUND('',#15924,.T.);
#11471=FACE_OUTER_BOUND('',#15925,.T.);
#11472=FACE_OUTER_BOUND('',#15926,.T.);
#11473=FACE_OUTER_BOUND('',#15927,.T.);
#11474=FACE_OUTER_BOUND('',#15928,.T.);
#11475=FACE_OUTER_BOUND('',#15929,.T.);
#11476=FACE_OUTER_BOUND('',#15930,.T.);
#11477=FACE_OUTER_BOUND('',#15931,.T.);
#11478=FACE_OUTER_BOUND('',#15932,.T.);
#11479=FACE_OUTER_BOUND('',#15933,.T.);
#11480=FACE_OUTER_BOUND('',#15934,.T.);
#11481=FACE_OUTER_BOUND('',#15935,.T.);
#11482=FACE_OUTER_BOUND('',#15936,.T.);
#11483=FACE_OUTER_BOUND('',#15937,.T.);
#11484=FACE_OUTER_BOUND('',#15938,.T.);
#11485=FACE_OUTER_BOUND('',#15939,.T.);
#11486=FACE_OUTER_BOUND('',#15940,.T.);
#11487=FACE_OUTER_BOUND('',#15941,.T.);
#11488=FACE_OUTER_BOUND('',#15942,.T.);
#11489=FACE_OUTER_BOUND('',#15943,.T.);
#11490=FACE_OUTER_BOUND('',#15944,.T.);
#11491=FACE_OUTER_BOUND('',#15945,.T.);
#11492=FACE_OUTER_BOUND('',#15946,.T.);
#11493=FACE_OUTER_BOUND('',#15947,.T.);
#11494=FACE_OUTER_BOUND('',#15948,.T.);
#11495=FACE_OUTER_BOUND('',#15949,.T.);
#11496=FACE_OUTER_BOUND('',#15950,.T.);
#11497=FACE_OUTER_BOUND('',#15951,.T.);
#11498=FACE_OUTER_BOUND('',#15952,.T.);
#11499=FACE_OUTER_BOUND('',#15953,.T.);
#11500=FACE_OUTER_BOUND('',#15954,.T.);
#11501=FACE_OUTER_BOUND('',#15955,.T.);
#11502=FACE_OUTER_BOUND('',#15956,.T.);
#11503=FACE_OUTER_BOUND('',#15957,.T.);
#11504=FACE_OUTER_BOUND('',#15958,.T.);
#11505=FACE_OUTER_BOUND('',#15959,.T.);
#11506=FACE_OUTER_BOUND('',#15960,.T.);
#11507=FACE_OUTER_BOUND('',#15961,.T.);
#11508=FACE_OUTER_BOUND('',#15962,.T.);
#11509=FACE_OUTER_BOUND('',#15963,.T.);
#11510=FACE_OUTER_BOUND('',#15964,.T.);
#11511=FACE_OUTER_BOUND('',#15965,.T.);
#11512=FACE_OUTER_BOUND('',#15966,.T.);
#11513=FACE_OUTER_BOUND('',#15967,.T.);
#11514=FACE_OUTER_BOUND('',#15968,.T.);
#11515=FACE_OUTER_BOUND('',#15969,.T.);
#11516=FACE_OUTER_BOUND('',#15970,.T.);
#11517=FACE_OUTER_BOUND('',#15971,.T.);
#11518=FACE_OUTER_BOUND('',#15972,.T.);
#11519=FACE_OUTER_BOUND('',#15973,.T.);
#11520=FACE_OUTER_BOUND('',#15974,.T.);
#11521=FACE_OUTER_BOUND('',#15975,.T.);
#11522=FACE_OUTER_BOUND('',#15976,.T.);
#11523=FACE_OUTER_BOUND('',#15977,.T.);
#11524=FACE_OUTER_BOUND('',#15978,.T.);
#11525=FACE_OUTER_BOUND('',#15979,.T.);
#11526=FACE_OUTER_BOUND('',#15980,.T.);
#11527=FACE_OUTER_BOUND('',#15981,.T.);
#11528=FACE_OUTER_BOUND('',#15982,.T.);
#11529=FACE_OUTER_BOUND('',#15983,.T.);
#11530=FACE_OUTER_BOUND('',#15984,.T.);
#11531=FACE_OUTER_BOUND('',#15985,.T.);
#11532=FACE_OUTER_BOUND('',#15986,.T.);
#11533=FACE_OUTER_BOUND('',#15987,.T.);
#11534=FACE_OUTER_BOUND('',#15988,.T.);
#11535=FACE_OUTER_BOUND('',#15989,.T.);
#11536=FACE_OUTER_BOUND('',#15990,.T.);
#11537=FACE_OUTER_BOUND('',#15991,.T.);
#11538=FACE_OUTER_BOUND('',#15992,.T.);
#11539=FACE_OUTER_BOUND('',#15993,.T.);
#11540=FACE_OUTER_BOUND('',#15994,.T.);
#11541=FACE_OUTER_BOUND('',#15995,.T.);
#11542=FACE_OUTER_BOUND('',#15996,.T.);
#11543=FACE_OUTER_BOUND('',#15997,.T.);
#11544=FACE_OUTER_BOUND('',#15998,.T.);
#11545=FACE_OUTER_BOUND('',#15999,.T.);
#11546=FACE_OUTER_BOUND('',#16000,.T.);
#11547=FACE_OUTER_BOUND('',#16001,.T.);
#11548=FACE_OUTER_BOUND('',#16002,.T.);
#11549=FACE_OUTER_BOUND('',#16003,.T.);
#11550=FACE_OUTER_BOUND('',#16004,.T.);
#11551=FACE_OUTER_BOUND('',#16005,.T.);
#11552=FACE_OUTER_BOUND('',#16006,.T.);
#11553=FACE_OUTER_BOUND('',#16007,.T.);
#11554=FACE_OUTER_BOUND('',#16008,.T.);
#11555=FACE_OUTER_BOUND('',#16009,.T.);
#11556=FACE_OUTER_BOUND('',#16010,.T.);
#11557=FACE_OUTER_BOUND('',#16011,.T.);
#11558=FACE_OUTER_BOUND('',#16012,.T.);
#11559=FACE_OUTER_BOUND('',#16013,.T.);
#11560=FACE_OUTER_BOUND('',#16014,.T.);
#11561=FACE_OUTER_BOUND('',#16015,.T.);
#11562=FACE_OUTER_BOUND('',#16016,.T.);
#11563=FACE_OUTER_BOUND('',#16017,.T.);
#11564=FACE_OUTER_BOUND('',#16018,.T.);
#11565=FACE_OUTER_BOUND('',#16019,.T.);
#11566=FACE_OUTER_BOUND('',#16020,.T.);
#11567=FACE_OUTER_BOUND('',#16021,.T.);
#11568=FACE_OUTER_BOUND('',#16022,.T.);
#11569=FACE_OUTER_BOUND('',#16023,.T.);
#11570=FACE_OUTER_BOUND('',#16024,.T.);
#11571=FACE_OUTER_BOUND('',#16025,.T.);
#11572=FACE_OUTER_BOUND('',#16026,.T.);
#11573=FACE_OUTER_BOUND('',#16027,.T.);
#11574=FACE_OUTER_BOUND('',#16028,.T.);
#11575=FACE_OUTER_BOUND('',#16029,.T.);
#11576=FACE_OUTER_BOUND('',#16030,.T.);
#11577=FACE_OUTER_BOUND('',#16031,.T.);
#11578=FACE_OUTER_BOUND('',#16032,.T.);
#11579=FACE_OUTER_BOUND('',#16033,.T.);
#11580=FACE_OUTER_BOUND('',#16034,.T.);
#11581=FACE_OUTER_BOUND('',#16035,.T.);
#11582=FACE_OUTER_BOUND('',#16036,.T.);
#11583=FACE_OUTER_BOUND('',#16037,.T.);
#11584=FACE_OUTER_BOUND('',#16038,.T.);
#11585=FACE_OUTER_BOUND('',#16039,.T.);
#11586=FACE_OUTER_BOUND('',#16040,.T.);
#11587=FACE_OUTER_BOUND('',#16041,.T.);
#11588=FACE_OUTER_BOUND('',#16042,.T.);
#11589=FACE_OUTER_BOUND('',#16043,.T.);
#11590=FACE_OUTER_BOUND('',#16044,.T.);
#11591=FACE_OUTER_BOUND('',#16045,.T.);
#11592=FACE_OUTER_BOUND('',#16046,.T.);
#11593=FACE_OUTER_BOUND('',#16047,.T.);
#11594=FACE_OUTER_BOUND('',#16048,.T.);
#11595=FACE_OUTER_BOUND('',#16049,.T.);
#11596=FACE_OUTER_BOUND('',#16050,.T.);
#11597=FACE_OUTER_BOUND('',#16051,.T.);
#11598=FACE_OUTER_BOUND('',#16052,.T.);
#11599=FACE_OUTER_BOUND('',#16053,.T.);
#11600=FACE_OUTER_BOUND('',#16054,.T.);
#11601=FACE_OUTER_BOUND('',#16055,.T.);
#11602=FACE_OUTER_BOUND('',#16056,.T.);
#11603=FACE_OUTER_BOUND('',#16057,.T.);
#11604=FACE_OUTER_BOUND('',#16058,.T.);
#11605=FACE_OUTER_BOUND('',#16059,.T.);
#11606=FACE_OUTER_BOUND('',#16060,.T.);
#11607=FACE_OUTER_BOUND('',#16061,.T.);
#11608=FACE_OUTER_BOUND('',#16062,.T.);
#11609=FACE_OUTER_BOUND('',#16063,.T.);
#11610=FACE_OUTER_BOUND('',#16064,.T.);
#11611=FACE_OUTER_BOUND('',#16065,.T.);
#11612=FACE_OUTER_BOUND('',#16066,.T.);
#11613=FACE_OUTER_BOUND('',#16067,.T.);
#11614=FACE_OUTER_BOUND('',#16068,.T.);
#11615=FACE_OUTER_BOUND('',#16069,.T.);
#11616=FACE_OUTER_BOUND('',#16070,.T.);
#11617=FACE_OUTER_BOUND('',#16071,.T.);
#11618=FACE_OUTER_BOUND('',#16072,.T.);
#11619=FACE_OUTER_BOUND('',#16073,.T.);
#11620=FACE_OUTER_BOUND('',#16074,.T.);
#11621=FACE_OUTER_BOUND('',#16075,.T.);
#11622=FACE_OUTER_BOUND('',#16076,.T.);
#11623=FACE_OUTER_BOUND('',#16077,.T.);
#11624=FACE_OUTER_BOUND('',#16078,.T.);
#11625=FACE_OUTER_BOUND('',#16079,.T.);
#11626=FACE_OUTER_BOUND('',#16080,.T.);
#11627=FACE_OUTER_BOUND('',#16081,.T.);
#11628=FACE_OUTER_BOUND('',#16082,.T.);
#11629=FACE_OUTER_BOUND('',#16083,.T.);
#11630=FACE_OUTER_BOUND('',#16084,.T.);
#11631=FACE_OUTER_BOUND('',#16085,.T.);
#11632=FACE_OUTER_BOUND('',#16086,.T.);
#11633=FACE_OUTER_BOUND('',#16087,.T.);
#11634=FACE_OUTER_BOUND('',#16088,.T.);
#11635=FACE_OUTER_BOUND('',#16089,.T.);
#11636=FACE_OUTER_BOUND('',#16090,.T.);
#11637=FACE_OUTER_BOUND('',#16091,.T.);
#11638=FACE_OUTER_BOUND('',#16092,.T.);
#11639=FACE_OUTER_BOUND('',#16093,.T.);
#11640=FACE_OUTER_BOUND('',#16094,.T.);
#11641=FACE_OUTER_BOUND('',#16095,.T.);
#11642=FACE_OUTER_BOUND('',#16096,.T.);
#11643=FACE_OUTER_BOUND('',#16097,.T.);
#11644=FACE_OUTER_BOUND('',#16098,.T.);
#11645=FACE_OUTER_BOUND('',#16099,.T.);
#11646=FACE_OUTER_BOUND('',#16100,.T.);
#11647=FACE_OUTER_BOUND('',#16101,.T.);
#11648=FACE_OUTER_BOUND('',#16102,.T.);
#11649=FACE_OUTER_BOUND('',#16103,.T.);
#11650=FACE_OUTER_BOUND('',#16104,.T.);
#11651=FACE_OUTER_BOUND('',#16105,.T.);
#11652=FACE_OUTER_BOUND('',#16106,.T.);
#11653=FACE_OUTER_BOUND('',#16107,.T.);
#11654=FACE_OUTER_BOUND('',#16108,.T.);
#11655=FACE_OUTER_BOUND('',#16109,.T.);
#11656=FACE_OUTER_BOUND('',#16110,.T.);
#11657=FACE_OUTER_BOUND('',#16111,.T.);
#11658=FACE_OUTER_BOUND('',#16112,.T.);
#11659=FACE_OUTER_BOUND('',#16113,.T.);
#11660=FACE_OUTER_BOUND('',#16114,.T.);
#11661=FACE_OUTER_BOUND('',#16115,.T.);
#11662=FACE_OUTER_BOUND('',#16116,.T.);
#11663=FACE_OUTER_BOUND('',#16117,.T.);
#11664=FACE_OUTER_BOUND('',#16118,.T.);
#11665=FACE_OUTER_BOUND('',#16119,.T.);
#11666=FACE_OUTER_BOUND('',#16120,.T.);
#11667=FACE_OUTER_BOUND('',#16121,.T.);
#11668=FACE_OUTER_BOUND('',#16122,.T.);
#11669=FACE_OUTER_BOUND('',#16123,.T.);
#11670=FACE_OUTER_BOUND('',#16124,.T.);
#11671=FACE_OUTER_BOUND('',#16125,.T.);
#11672=FACE_OUTER_BOUND('',#16126,.T.);
#11673=FACE_OUTER_BOUND('',#16127,.T.);
#11674=FACE_OUTER_BOUND('',#16128,.T.);
#11675=FACE_OUTER_BOUND('',#16129,.T.);
#11676=FACE_OUTER_BOUND('',#16130,.T.);
#11677=FACE_OUTER_BOUND('',#16131,.T.);
#11678=FACE_OUTER_BOUND('',#16132,.T.);
#11679=FACE_OUTER_BOUND('',#16133,.T.);
#11680=FACE_OUTER_BOUND('',#16134,.T.);
#11681=FACE_OUTER_BOUND('',#16135,.T.);
#11682=FACE_OUTER_BOUND('',#16136,.T.);
#11683=FACE_OUTER_BOUND('',#16137,.T.);
#11684=FACE_OUTER_BOUND('',#16138,.T.);
#11685=FACE_OUTER_BOUND('',#16139,.T.);
#11686=FACE_OUTER_BOUND('',#16140,.T.);
#11687=FACE_OUTER_BOUND('',#16141,.T.);
#11688=FACE_OUTER_BOUND('',#16142,.T.);
#11689=FACE_OUTER_BOUND('',#16143,.T.);
#11690=FACE_OUTER_BOUND('',#16144,.T.);
#11691=FACE_OUTER_BOUND('',#16145,.T.);
#11692=FACE_OUTER_BOUND('',#16146,.T.);
#11693=FACE_OUTER_BOUND('',#16147,.T.);
#11694=FACE_OUTER_BOUND('',#16148,.T.);
#11695=FACE_OUTER_BOUND('',#16149,.T.);
#11696=FACE_OUTER_BOUND('',#16150,.T.);
#11697=FACE_OUTER_BOUND('',#16151,.T.);
#11698=FACE_OUTER_BOUND('',#16152,.T.);
#11699=FACE_OUTER_BOUND('',#16153,.T.);
#11700=FACE_OUTER_BOUND('',#16154,.T.);
#11701=FACE_OUTER_BOUND('',#16155,.T.);
#11702=FACE_OUTER_BOUND('',#16156,.T.);
#11703=FACE_OUTER_BOUND('',#16157,.T.);
#11704=FACE_OUTER_BOUND('',#16158,.T.);
#11705=FACE_OUTER_BOUND('',#16159,.T.);
#11706=FACE_OUTER_BOUND('',#16160,.T.);
#11707=FACE_OUTER_BOUND('',#16161,.T.);
#11708=FACE_OUTER_BOUND('',#16162,.T.);
#11709=FACE_OUTER_BOUND('',#16163,.T.);
#11710=FACE_OUTER_BOUND('',#16164,.T.);
#11711=FACE_OUTER_BOUND('',#16165,.T.);
#11712=FACE_OUTER_BOUND('',#16166,.T.);
#11713=FACE_OUTER_BOUND('',#16167,.T.);
#11714=FACE_OUTER_BOUND('',#16168,.T.);
#11715=FACE_OUTER_BOUND('',#16169,.T.);
#11716=FACE_OUTER_BOUND('',#16170,.T.);
#11717=FACE_OUTER_BOUND('',#16171,.T.);
#11718=FACE_OUTER_BOUND('',#16172,.T.);
#11719=FACE_OUTER_BOUND('',#16173,.T.);
#11720=FACE_OUTER_BOUND('',#16174,.T.);
#11721=FACE_OUTER_BOUND('',#16175,.T.);
#11722=FACE_OUTER_BOUND('',#16176,.T.);
#11723=FACE_OUTER_BOUND('',#16177,.T.);
#11724=FACE_OUTER_BOUND('',#16178,.T.);
#11725=FACE_OUTER_BOUND('',#16179,.T.);
#11726=FACE_OUTER_BOUND('',#16180,.T.);
#11727=FACE_OUTER_BOUND('',#16181,.T.);
#11728=FACE_OUTER_BOUND('',#16182,.T.);
#11729=FACE_OUTER_BOUND('',#16183,.T.);
#11730=FACE_OUTER_BOUND('',#16184,.T.);
#11731=FACE_OUTER_BOUND('',#16185,.T.);
#11732=FACE_OUTER_BOUND('',#16186,.T.);
#11733=FACE_OUTER_BOUND('',#16187,.T.);
#11734=FACE_OUTER_BOUND('',#16188,.T.);
#11735=FACE_OUTER_BOUND('',#16189,.T.);
#11736=FACE_OUTER_BOUND('',#16190,.T.);
#11737=FACE_OUTER_BOUND('',#16191,.T.);
#11738=FACE_OUTER_BOUND('',#16192,.T.);
#11739=FACE_OUTER_BOUND('',#16193,.T.);
#11740=FACE_OUTER_BOUND('',#16194,.T.);
#11741=FACE_OUTER_BOUND('',#16195,.T.);
#11742=FACE_OUTER_BOUND('',#16196,.T.);
#11743=FACE_OUTER_BOUND('',#16197,.T.);
#11744=FACE_OUTER_BOUND('',#16198,.T.);
#11745=FACE_OUTER_BOUND('',#16199,.T.);
#11746=FACE_OUTER_BOUND('',#16200,.T.);
#11747=FACE_OUTER_BOUND('',#16201,.T.);
#11748=FACE_OUTER_BOUND('',#16202,.T.);
#11749=FACE_OUTER_BOUND('',#16203,.T.);
#11750=FACE_OUTER_BOUND('',#16204,.T.);
#11751=FACE_OUTER_BOUND('',#16205,.T.);
#11752=FACE_OUTER_BOUND('',#16206,.T.);
#11753=FACE_OUTER_BOUND('',#16207,.T.);
#11754=FACE_OUTER_BOUND('',#16208,.T.);
#11755=FACE_OUTER_BOUND('',#16209,.T.);
#11756=FACE_OUTER_BOUND('',#16210,.T.);
#11757=FACE_OUTER_BOUND('',#16211,.T.);
#11758=FACE_OUTER_BOUND('',#16212,.T.);
#11759=FACE_OUTER_BOUND('',#16213,.T.);
#11760=FACE_OUTER_BOUND('',#16214,.T.);
#11761=FACE_OUTER_BOUND('',#16215,.T.);
#11762=FACE_OUTER_BOUND('',#16216,.T.);
#11763=FACE_OUTER_BOUND('',#16217,.T.);
#11764=FACE_OUTER_BOUND('',#16218,.T.);
#11765=FACE_OUTER_BOUND('',#16219,.T.);
#11766=FACE_OUTER_BOUND('',#16220,.T.);
#11767=FACE_OUTER_BOUND('',#16221,.T.);
#11768=FACE_OUTER_BOUND('',#16222,.T.);
#11769=FACE_OUTER_BOUND('',#16223,.T.);
#11770=FACE_OUTER_BOUND('',#16224,.T.);
#11771=FACE_OUTER_BOUND('',#16225,.T.);
#11772=FACE_OUTER_BOUND('',#16226,.T.);
#11773=FACE_OUTER_BOUND('',#16227,.T.);
#11774=FACE_OUTER_BOUND('',#16228,.T.);
#11775=FACE_OUTER_BOUND('',#16229,.T.);
#11776=FACE_OUTER_BOUND('',#16230,.T.);
#11777=FACE_OUTER_BOUND('',#16231,.T.);
#11778=FACE_OUTER_BOUND('',#16232,.T.);
#11779=FACE_OUTER_BOUND('',#16233,.T.);
#11780=FACE_OUTER_BOUND('',#16234,.T.);
#11781=FACE_OUTER_BOUND('',#16235,.T.);
#11782=FACE_OUTER_BOUND('',#16236,.T.);
#11783=FACE_OUTER_BOUND('',#16237,.T.);
#11784=FACE_OUTER_BOUND('',#16238,.T.);
#11785=FACE_OUTER_BOUND('',#16239,.T.);
#11786=FACE_OUTER_BOUND('',#16240,.T.);
#11787=FACE_OUTER_BOUND('',#16241,.T.);
#11788=FACE_OUTER_BOUND('',#16242,.T.);
#11789=FACE_OUTER_BOUND('',#16243,.T.);
#11790=FACE_OUTER_BOUND('',#16244,.T.);
#11791=FACE_OUTER_BOUND('',#16245,.T.);
#11792=FACE_OUTER_BOUND('',#16246,.T.);
#11793=FACE_OUTER_BOUND('',#16247,.T.);
#11794=FACE_OUTER_BOUND('',#16248,.T.);
#11795=FACE_OUTER_BOUND('',#16249,.T.);
#11796=FACE_OUTER_BOUND('',#16250,.T.);
#11797=FACE_OUTER_BOUND('',#16251,.T.);
#11798=FACE_OUTER_BOUND('',#16252,.T.);
#11799=FACE_OUTER_BOUND('',#16253,.T.);
#11800=FACE_OUTER_BOUND('',#16254,.T.);
#11801=FACE_OUTER_BOUND('',#16255,.T.);
#11802=FACE_OUTER_BOUND('',#16256,.T.);
#11803=FACE_OUTER_BOUND('',#16257,.T.);
#11804=FACE_OUTER_BOUND('',#16258,.T.);
#11805=FACE_OUTER_BOUND('',#16259,.T.);
#11806=FACE_OUTER_BOUND('',#16260,.T.);
#11807=FACE_OUTER_BOUND('',#16261,.T.);
#11808=FACE_OUTER_BOUND('',#16262,.T.);
#11809=FACE_OUTER_BOUND('',#16263,.T.);
#11810=FACE_OUTER_BOUND('',#16264,.T.);
#11811=FACE_OUTER_BOUND('',#16265,.T.);
#11812=FACE_OUTER_BOUND('',#16266,.T.);
#11813=FACE_OUTER_BOUND('',#16267,.T.);
#11814=FACE_OUTER_BOUND('',#16268,.T.);
#11815=FACE_OUTER_BOUND('',#16269,.T.);
#11816=FACE_OUTER_BOUND('',#16270,.T.);
#11817=FACE_OUTER_BOUND('',#16271,.T.);
#11818=FACE_OUTER_BOUND('',#16272,.T.);
#11819=FACE_OUTER_BOUND('',#16273,.T.);
#11820=FACE_OUTER_BOUND('',#16274,.T.);
#11821=FACE_OUTER_BOUND('',#16275,.T.);
#11822=FACE_OUTER_BOUND('',#16276,.T.);
#11823=FACE_OUTER_BOUND('',#16277,.T.);
#11824=FACE_OUTER_BOUND('',#16278,.T.);
#11825=FACE_OUTER_BOUND('',#16279,.T.);
#11826=FACE_OUTER_BOUND('',#16280,.T.);
#11827=FACE_OUTER_BOUND('',#16281,.T.);
#11828=FACE_OUTER_BOUND('',#16282,.T.);
#11829=FACE_OUTER_BOUND('',#16283,.T.);
#11830=FACE_OUTER_BOUND('',#16284,.T.);
#11831=FACE_OUTER_BOUND('',#16285,.T.);
#11832=FACE_OUTER_BOUND('',#16286,.T.);
#11833=FACE_OUTER_BOUND('',#16287,.T.);
#11834=FACE_OUTER_BOUND('',#16288,.T.);
#11835=FACE_OUTER_BOUND('',#16289,.T.);
#11836=FACE_OUTER_BOUND('',#16290,.T.);
#11837=FACE_OUTER_BOUND('',#16291,.T.);
#11838=FACE_OUTER_BOUND('',#16292,.T.);
#11839=FACE_OUTER_BOUND('',#16293,.T.);
#11840=FACE_OUTER_BOUND('',#16294,.T.);
#11841=FACE_OUTER_BOUND('',#16295,.T.);
#11842=FACE_OUTER_BOUND('',#16296,.T.);
#11843=FACE_OUTER_BOUND('',#16297,.T.);
#11844=FACE_OUTER_BOUND('',#16298,.T.);
#11845=FACE_OUTER_BOUND('',#16299,.T.);
#11846=FACE_OUTER_BOUND('',#16300,.T.);
#11847=FACE_OUTER_BOUND('',#16301,.T.);
#11848=FACE_OUTER_BOUND('',#16302,.T.);
#11849=FACE_OUTER_BOUND('',#16303,.T.);
#11850=FACE_OUTER_BOUND('',#16304,.T.);
#11851=FACE_OUTER_BOUND('',#16305,.T.);
#11852=FACE_OUTER_BOUND('',#16306,.T.);
#11853=FACE_OUTER_BOUND('',#16307,.T.);
#11854=FACE_OUTER_BOUND('',#16308,.T.);
#11855=FACE_OUTER_BOUND('',#16309,.T.);
#11856=FACE_OUTER_BOUND('',#16310,.T.);
#11857=FACE_OUTER_BOUND('',#16311,.T.);
#11858=FACE_OUTER_BOUND('',#16312,.T.);
#11859=FACE_OUTER_BOUND('',#16313,.T.);
#11860=FACE_OUTER_BOUND('',#16314,.T.);
#11861=FACE_OUTER_BOUND('',#16315,.T.);
#11862=FACE_OUTER_BOUND('',#16316,.T.);
#11863=FACE_OUTER_BOUND('',#16317,.T.);
#11864=FACE_OUTER_BOUND('',#16318,.T.);
#11865=FACE_OUTER_BOUND('',#16319,.T.);
#11866=FACE_OUTER_BOUND('',#16320,.T.);
#11867=FACE_OUTER_BOUND('',#16321,.T.);
#11868=FACE_OUTER_BOUND('',#16322,.T.);
#11869=FACE_OUTER_BOUND('',#16323,.T.);
#11870=FACE_OUTER_BOUND('',#16324,.T.);
#11871=FACE_OUTER_BOUND('',#16325,.T.);
#11872=FACE_OUTER_BOUND('',#16326,.T.);
#11873=FACE_OUTER_BOUND('',#16327,.T.);
#11874=FACE_OUTER_BOUND('',#16328,.T.);
#11875=FACE_OUTER_BOUND('',#16329,.T.);
#11876=FACE_OUTER_BOUND('',#16330,.T.);
#11877=FACE_OUTER_BOUND('',#16331,.T.);
#11878=FACE_OUTER_BOUND('',#16332,.T.);
#11879=FACE_OUTER_BOUND('',#16333,.T.);
#11880=FACE_OUTER_BOUND('',#16334,.T.);
#11881=FACE_OUTER_BOUND('',#16335,.T.);
#11882=FACE_OUTER_BOUND('',#16336,.T.);
#11883=FACE_OUTER_BOUND('',#16337,.T.);
#11884=FACE_OUTER_BOUND('',#16338,.T.);
#11885=FACE_OUTER_BOUND('',#16339,.T.);
#11886=FACE_OUTER_BOUND('',#16340,.T.);
#11887=FACE_OUTER_BOUND('',#16341,.T.);
#11888=FACE_OUTER_BOUND('',#16342,.T.);
#11889=FACE_OUTER_BOUND('',#16343,.T.);
#11890=FACE_OUTER_BOUND('',#16344,.T.);
#11891=FACE_OUTER_BOUND('',#16345,.T.);
#11892=FACE_OUTER_BOUND('',#16346,.T.);
#11893=FACE_OUTER_BOUND('',#16347,.T.);
#11894=FACE_OUTER_BOUND('',#16348,.T.);
#11895=FACE_OUTER_BOUND('',#16349,.T.);
#11896=FACE_OUTER_BOUND('',#16350,.T.);
#11897=FACE_OUTER_BOUND('',#16351,.T.);
#11898=FACE_OUTER_BOUND('',#16352,.T.);
#11899=FACE_OUTER_BOUND('',#16353,.T.);
#11900=FACE_OUTER_BOUND('',#16354,.T.);
#11901=FACE_OUTER_BOUND('',#16355,.T.);
#11902=FACE_OUTER_BOUND('',#16356,.T.);
#11903=FACE_OUTER_BOUND('',#16357,.T.);
#11904=FACE_OUTER_BOUND('',#16358,.T.);
#11905=FACE_OUTER_BOUND('',#16359,.T.);
#11906=FACE_OUTER_BOUND('',#16360,.T.);
#11907=FACE_OUTER_BOUND('',#16361,.T.);
#11908=FACE_OUTER_BOUND('',#16362,.T.);
#11909=FACE_OUTER_BOUND('',#16363,.T.);
#11910=FACE_OUTER_BOUND('',#16364,.T.);
#11911=FACE_OUTER_BOUND('',#16365,.T.);
#11912=FACE_OUTER_BOUND('',#16366,.T.);
#11913=FACE_OUTER_BOUND('',#16367,.T.);
#11914=FACE_OUTER_BOUND('',#16368,.T.);
#11915=FACE_OUTER_BOUND('',#16369,.T.);
#11916=FACE_OUTER_BOUND('',#16370,.T.);
#11917=FACE_OUTER_BOUND('',#16371,.T.);
#11918=FACE_OUTER_BOUND('',#16372,.T.);
#11919=FACE_OUTER_BOUND('',#16373,.T.);
#11920=FACE_OUTER_BOUND('',#16374,.T.);
#11921=FACE_OUTER_BOUND('',#16375,.T.);
#11922=FACE_OUTER_BOUND('',#16376,.T.);
#11923=FACE_OUTER_BOUND('',#16377,.T.);
#11924=FACE_OUTER_BOUND('',#16378,.T.);
#11925=FACE_OUTER_BOUND('',#16379,.T.);
#11926=FACE_OUTER_BOUND('',#16380,.T.);
#11927=FACE_OUTER_BOUND('',#16381,.T.);
#11928=FACE_OUTER_BOUND('',#16382,.T.);
#11929=FACE_OUTER_BOUND('',#16383,.T.);
#11930=FACE_OUTER_BOUND('',#16384,.T.);
#11931=FACE_OUTER_BOUND('',#16385,.T.);
#11932=FACE_OUTER_BOUND('',#16386,.T.);
#11933=FACE_OUTER_BOUND('',#16387,.T.);
#11934=FACE_OUTER_BOUND('',#16388,.T.);
#11935=FACE_OUTER_BOUND('',#16389,.T.);
#11936=FACE_OUTER_BOUND('',#16390,.T.);
#11937=FACE_OUTER_BOUND('',#16391,.T.);
#11938=FACE_OUTER_BOUND('',#16392,.T.);
#11939=FACE_OUTER_BOUND('',#16393,.T.);
#11940=FACE_OUTER_BOUND('',#16394,.T.);
#11941=FACE_OUTER_BOUND('',#16395,.T.);
#11942=FACE_OUTER_BOUND('',#16396,.T.);
#11943=FACE_OUTER_BOUND('',#16397,.T.);
#11944=FACE_OUTER_BOUND('',#16398,.T.);
#11945=FACE_OUTER_BOUND('',#16399,.T.);
#11946=FACE_OUTER_BOUND('',#16400,.T.);
#11947=FACE_OUTER_BOUND('',#16401,.T.);
#11948=FACE_OUTER_BOUND('',#16402,.T.);
#11949=FACE_OUTER_BOUND('',#16403,.T.);
#11950=FACE_OUTER_BOUND('',#16404,.T.);
#11951=FACE_OUTER_BOUND('',#16405,.T.);
#11952=FACE_OUTER_BOUND('',#16406,.T.);
#11953=FACE_OUTER_BOUND('',#16407,.T.);
#11954=FACE_OUTER_BOUND('',#16408,.T.);
#11955=FACE_OUTER_BOUND('',#16409,.T.);
#11956=FACE_OUTER_BOUND('',#16410,.T.);
#11957=FACE_OUTER_BOUND('',#16411,.T.);
#11958=FACE_OUTER_BOUND('',#16412,.T.);
#11959=FACE_OUTER_BOUND('',#16413,.T.);
#11960=FACE_OUTER_BOUND('',#16414,.T.);
#11961=FACE_OUTER_BOUND('',#16415,.T.);
#11962=FACE_OUTER_BOUND('',#16416,.T.);
#11963=FACE_OUTER_BOUND('',#16417,.T.);
#11964=FACE_OUTER_BOUND('',#16418,.T.);
#11965=FACE_OUTER_BOUND('',#16419,.T.);
#11966=FACE_OUTER_BOUND('',#16420,.T.);
#11967=FACE_OUTER_BOUND('',#16421,.T.);
#11968=FACE_OUTER_BOUND('',#16422,.T.);
#11969=FACE_OUTER_BOUND('',#16423,.T.);
#11970=FACE_OUTER_BOUND('',#16424,.T.);
#11971=FACE_OUTER_BOUND('',#16425,.T.);
#11972=FACE_OUTER_BOUND('',#16426,.T.);
#11973=FACE_OUTER_BOUND('',#16427,.T.);
#11974=FACE_OUTER_BOUND('',#16428,.T.);
#11975=FACE_OUTER_BOUND('',#16429,.T.);
#11976=FACE_OUTER_BOUND('',#16430,.T.);
#11977=FACE_OUTER_BOUND('',#16431,.T.);
#11978=FACE_OUTER_BOUND('',#16432,.T.);
#11979=FACE_OUTER_BOUND('',#16433,.T.);
#11980=FACE_OUTER_BOUND('',#16434,.T.);
#11981=FACE_OUTER_BOUND('',#16435,.T.);
#11982=FACE_OUTER_BOUND('',#16436,.T.);
#11983=FACE_OUTER_BOUND('',#16437,.T.);
#11984=FACE_OUTER_BOUND('',#16438,.T.);
#11985=FACE_OUTER_BOUND('',#16439,.T.);
#11986=FACE_OUTER_BOUND('',#16440,.T.);
#11987=FACE_OUTER_BOUND('',#16441,.T.);
#11988=FACE_OUTER_BOUND('',#16442,.T.);
#11989=FACE_OUTER_BOUND('',#16443,.T.);
#11990=FACE_OUTER_BOUND('',#16444,.T.);
#11991=FACE_OUTER_BOUND('',#16445,.T.);
#11992=FACE_OUTER_BOUND('',#16446,.T.);
#11993=FACE_OUTER_BOUND('',#16447,.T.);
#11994=FACE_OUTER_BOUND('',#16448,.T.);
#11995=FACE_OUTER_BOUND('',#16449,.T.);
#11996=FACE_OUTER_BOUND('',#16450,.T.);
#11997=FACE_OUTER_BOUND('',#16451,.T.);
#11998=FACE_OUTER_BOUND('',#16452,.T.);
#11999=FACE_OUTER_BOUND('',#16453,.T.);
#12000=FACE_OUTER_BOUND('',#16454,.T.);
#12001=FACE_OUTER_BOUND('',#16455,.T.);
#12002=FACE_OUTER_BOUND('',#16456,.T.);
#12003=FACE_OUTER_BOUND('',#16457,.T.);
#12004=FACE_OUTER_BOUND('',#16458,.T.);
#12005=FACE_OUTER_BOUND('',#16459,.T.);
#12006=FACE_OUTER_BOUND('',#16460,.T.);
#12007=FACE_OUTER_BOUND('',#16461,.T.);
#12008=FACE_OUTER_BOUND('',#16462,.T.);
#12009=FACE_OUTER_BOUND('',#16463,.T.);
#12010=FACE_OUTER_BOUND('',#16464,.T.);
#12011=FACE_OUTER_BOUND('',#16465,.T.);
#12012=FACE_OUTER_BOUND('',#16466,.T.);
#12013=FACE_OUTER_BOUND('',#16467,.T.);
#12014=FACE_OUTER_BOUND('',#16468,.T.);
#12015=FACE_OUTER_BOUND('',#16469,.T.);
#12016=FACE_OUTER_BOUND('',#16470,.T.);
#12017=FACE_OUTER_BOUND('',#16471,.T.);
#12018=FACE_OUTER_BOUND('',#16472,.T.);
#12019=FACE_OUTER_BOUND('',#16473,.T.);
#12020=FACE_OUTER_BOUND('',#16474,.T.);
#12021=FACE_OUTER_BOUND('',#16475,.T.);
#12022=FACE_OUTER_BOUND('',#16476,.T.);
#12023=FACE_OUTER_BOUND('',#16477,.T.);
#12024=FACE_OUTER_BOUND('',#16478,.T.);
#12025=FACE_OUTER_BOUND('',#16479,.T.);
#12026=FACE_OUTER_BOUND('',#16480,.T.);
#12027=FACE_OUTER_BOUND('',#16481,.T.);
#12028=FACE_OUTER_BOUND('',#16482,.T.);
#12029=FACE_OUTER_BOUND('',#16483,.T.);
#12030=FACE_OUTER_BOUND('',#16484,.T.);
#12031=FACE_OUTER_BOUND('',#16485,.T.);
#12032=FACE_OUTER_BOUND('',#16486,.T.);
#12033=FACE_OUTER_BOUND('',#16487,.T.);
#12034=FACE_OUTER_BOUND('',#16488,.T.);
#12035=FACE_OUTER_BOUND('',#16489,.T.);
#12036=FACE_OUTER_BOUND('',#16490,.T.);
#12037=FACE_OUTER_BOUND('',#16491,.T.);
#12038=FACE_OUTER_BOUND('',#16492,.T.);
#12039=FACE_OUTER_BOUND('',#16493,.T.);
#12040=FACE_OUTER_BOUND('',#16494,.T.);
#12041=FACE_OUTER_BOUND('',#16495,.T.);
#12042=FACE_OUTER_BOUND('',#16496,.T.);
#12043=FACE_OUTER_BOUND('',#16497,.T.);
#12044=FACE_OUTER_BOUND('',#16498,.T.);
#12045=FACE_OUTER_BOUND('',#16499,.T.);
#12046=FACE_OUTER_BOUND('',#16500,.T.);
#12047=FACE_OUTER_BOUND('',#16501,.T.);
#12048=FACE_OUTER_BOUND('',#16502,.T.);
#12049=FACE_OUTER_BOUND('',#16503,.T.);
#12050=FACE_OUTER_BOUND('',#16504,.T.);
#12051=FACE_OUTER_BOUND('',#16505,.T.);
#12052=FACE_OUTER_BOUND('',#16506,.T.);
#12053=FACE_OUTER_BOUND('',#16507,.T.);
#12054=FACE_OUTER_BOUND('',#16508,.T.);
#12055=FACE_OUTER_BOUND('',#16509,.T.);
#12056=FACE_OUTER_BOUND('',#16510,.T.);
#12057=FACE_OUTER_BOUND('',#16511,.T.);
#12058=FACE_OUTER_BOUND('',#16512,.T.);
#12059=FACE_OUTER_BOUND('',#16513,.T.);
#12060=FACE_OUTER_BOUND('',#16514,.T.);
#12061=FACE_OUTER_BOUND('',#16515,.T.);
#12062=FACE_OUTER_BOUND('',#16516,.T.);
#12063=FACE_OUTER_BOUND('',#16517,.T.);
#12064=FACE_OUTER_BOUND('',#16518,.T.);
#12065=FACE_OUTER_BOUND('',#16519,.T.);
#12066=FACE_OUTER_BOUND('',#16520,.T.);
#12067=FACE_OUTER_BOUND('',#16521,.T.);
#12068=FACE_OUTER_BOUND('',#16522,.T.);
#12069=FACE_OUTER_BOUND('',#16523,.T.);
#12070=FACE_OUTER_BOUND('',#16524,.T.);
#12071=FACE_OUTER_BOUND('',#16525,.T.);
#12072=FACE_OUTER_BOUND('',#16526,.T.);
#12073=FACE_OUTER_BOUND('',#16527,.T.);
#12074=FACE_OUTER_BOUND('',#16528,.T.);
#12075=FACE_OUTER_BOUND('',#16529,.T.);
#12076=FACE_OUTER_BOUND('',#16530,.T.);
#12077=FACE_OUTER_BOUND('',#16531,.T.);
#12078=FACE_OUTER_BOUND('',#16532,.T.);
#12079=FACE_OUTER_BOUND('',#16533,.T.);
#12080=FACE_OUTER_BOUND('',#16534,.T.);
#12081=FACE_OUTER_BOUND('',#16535,.T.);
#12082=FACE_OUTER_BOUND('',#16536,.T.);
#12083=FACE_OUTER_BOUND('',#16537,.T.);
#12084=FACE_OUTER_BOUND('',#16538,.T.);
#12085=FACE_OUTER_BOUND('',#16539,.T.);
#12086=FACE_OUTER_BOUND('',#16540,.T.);
#12087=FACE_OUTER_BOUND('',#16541,.T.);
#12088=FACE_OUTER_BOUND('',#16542,.T.);
#12089=FACE_OUTER_BOUND('',#16543,.T.);
#12090=FACE_OUTER_BOUND('',#16544,.T.);
#12091=FACE_OUTER_BOUND('',#16545,.T.);
#12092=FACE_OUTER_BOUND('',#16546,.T.);
#12093=FACE_OUTER_BOUND('',#16547,.T.);
#12094=FACE_OUTER_BOUND('',#16548,.T.);
#12095=FACE_OUTER_BOUND('',#16549,.T.);
#12096=FACE_OUTER_BOUND('',#16550,.T.);
#12097=FACE_OUTER_BOUND('',#16551,.T.);
#12098=FACE_OUTER_BOUND('',#16552,.T.);
#12099=FACE_OUTER_BOUND('',#16553,.T.);
#12100=FACE_OUTER_BOUND('',#16554,.T.);
#12101=FACE_OUTER_BOUND('',#16555,.T.);
#12102=FACE_OUTER_BOUND('',#16556,.T.);
#12103=FACE_OUTER_BOUND('',#16557,.T.);
#12104=FACE_OUTER_BOUND('',#16558,.T.);
#12105=FACE_OUTER_BOUND('',#16559,.T.);
#12106=FACE_OUTER_BOUND('',#16560,.T.);
#12107=FACE_OUTER_BOUND('',#16561,.T.);
#12108=FACE_OUTER_BOUND('',#16562,.T.);
#12109=FACE_OUTER_BOUND('',#16563,.T.);
#12110=FACE_OUTER_BOUND('',#16564,.T.);
#12111=FACE_OUTER_BOUND('',#16565,.T.);
#12112=FACE_OUTER_BOUND('',#16566,.T.);
#12113=FACE_OUTER_BOUND('',#16567,.T.);
#12114=FACE_OUTER_BOUND('',#16568,.T.);
#12115=FACE_OUTER_BOUND('',#16569,.T.);
#12116=FACE_OUTER_BOUND('',#16570,.T.);
#12117=FACE_OUTER_BOUND('',#16571,.T.);
#12118=FACE_OUTER_BOUND('',#16572,.T.);
#12119=FACE_OUTER_BOUND('',#16573,.T.);
#12120=FACE_OUTER_BOUND('',#16574,.T.);
#12121=FACE_OUTER_BOUND('',#16575,.T.);
#12122=FACE_OUTER_BOUND('',#16576,.T.);
#12123=FACE_OUTER_BOUND('',#16577,.T.);
#12124=FACE_OUTER_BOUND('',#16578,.T.);
#12125=FACE_OUTER_BOUND('',#16579,.T.);
#12126=FACE_OUTER_BOUND('',#16580,.T.);
#12127=FACE_OUTER_BOUND('',#16581,.T.);
#12128=FACE_OUTER_BOUND('',#16582,.T.);
#12129=FACE_OUTER_BOUND('',#16583,.T.);
#12130=FACE_OUTER_BOUND('',#16584,.T.);
#12131=FACE_OUTER_BOUND('',#16585,.T.);
#12132=FACE_OUTER_BOUND('',#16586,.T.);
#12133=FACE_OUTER_BOUND('',#16587,.T.);
#12134=FACE_OUTER_BOUND('',#16588,.T.);
#12135=FACE_OUTER_BOUND('',#16589,.T.);
#12136=FACE_OUTER_BOUND('',#16590,.T.);
#12137=FACE_OUTER_BOUND('',#16591,.T.);
#12138=FACE_OUTER_BOUND('',#16592,.T.);
#12139=FACE_OUTER_BOUND('',#16593,.T.);
#12140=FACE_OUTER_BOUND('',#16594,.T.);
#12141=FACE_OUTER_BOUND('',#16595,.T.);
#12142=FACE_OUTER_BOUND('',#16596,.T.);
#12143=FACE_OUTER_BOUND('',#16597,.T.);
#12144=FACE_OUTER_BOUND('',#16598,.T.);
#12145=FACE_OUTER_BOUND('',#16599,.T.);
#12146=FACE_OUTER_BOUND('',#16600,.T.);
#12147=FACE_OUTER_BOUND('',#16601,.T.);
#12148=FACE_OUTER_BOUND('',#16602,.T.);
#12149=FACE_OUTER_BOUND('',#16603,.T.);
#12150=FACE_OUTER_BOUND('',#16604,.T.);
#12151=FACE_OUTER_BOUND('',#16605,.T.);
#12152=FACE_OUTER_BOUND('',#16606,.T.);
#12153=FACE_OUTER_BOUND('',#16607,.T.);
#12154=FACE_OUTER_BOUND('',#16608,.T.);
#12155=FACE_OUTER_BOUND('',#16609,.T.);
#12156=FACE_OUTER_BOUND('',#16610,.T.);
#12157=FACE_OUTER_BOUND('',#16612,.T.);
#12158=FACE_OUTER_BOUND('',#16613,.T.);
#12159=FACE_OUTER_BOUND('',#16615,.T.);
#12160=FACE_OUTER_BOUND('',#16617,.T.);
#12161=FACE_OUTER_BOUND('',#16618,.T.);
#12162=FACE_OUTER_BOUND('',#16619,.T.);
#12163=FACE_OUTER_BOUND('',#16620,.T.);
#12164=FACE_OUTER_BOUND('',#16621,.T.);
#12165=FACE_OUTER_BOUND('',#16622,.T.);
#12166=FACE_OUTER_BOUND('',#16623,.T.);
#12167=FACE_OUTER_BOUND('',#16624,.T.);
#12168=FACE_OUTER_BOUND('',#16626,.T.);
#12169=FACE_OUTER_BOUND('',#16627,.T.);
#12170=FACE_OUTER_BOUND('',#16629,.T.);
#12171=FACE_OUTER_BOUND('',#16631,.T.);
#12172=FACE_OUTER_BOUND('',#16632,.T.);
#12173=FACE_OUTER_BOUND('',#16633,.T.);
#12174=FACE_OUTER_BOUND('',#16634,.T.);
#12175=FACE_OUTER_BOUND('',#16636,.T.);
#12176=FACE_OUTER_BOUND('',#16637,.T.);
#12177=FACE_OUTER_BOUND('',#16639,.T.);
#12178=FACE_OUTER_BOUND('',#16640,.T.);
#12179=FACE_OUTER_BOUND('',#16641,.T.);
#12180=FACE_OUTER_BOUND('',#16642,.T.);
#12181=FACE_OUTER_BOUND('',#16643,.T.);
#12182=FACE_OUTER_BOUND('',#16644,.T.);
#12183=FACE_OUTER_BOUND('',#16645,.T.);
#12184=FACE_OUTER_BOUND('',#16646,.T.);
#12185=FACE_OUTER_BOUND('',#16647,.T.);
#12186=FACE_OUTER_BOUND('',#16648,.T.);
#12187=FACE_OUTER_BOUND('',#16649,.T.);
#12188=FACE_OUTER_BOUND('',#16650,.T.);
#12189=FACE_OUTER_BOUND('',#16651,.T.);
#12190=FACE_OUTER_BOUND('',#16652,.T.);
#12191=FACE_OUTER_BOUND('',#16653,.T.);
#12192=FACE_OUTER_BOUND('',#16654,.T.);
#12193=FACE_OUTER_BOUND('',#16655,.T.);
#12194=FACE_OUTER_BOUND('',#16656,.T.);
#12195=FACE_OUTER_BOUND('',#16657,.T.);
#12196=FACE_OUTER_BOUND('',#16658,.T.);
#12197=FACE_OUTER_BOUND('',#16659,.T.);
#12198=FACE_OUTER_BOUND('',#16660,.T.);
#12199=FACE_OUTER_BOUND('',#16661,.T.);
#12200=FACE_OUTER_BOUND('',#16662,.T.);
#12201=FACE_OUTER_BOUND('',#16663,.T.);
#12202=FACE_OUTER_BOUND('',#16664,.T.);
#12203=FACE_OUTER_BOUND('',#16665,.T.);
#12204=FACE_OUTER_BOUND('',#16666,.T.);
#12205=FACE_OUTER_BOUND('',#16667,.T.);
#12206=FACE_OUTER_BOUND('',#16668,.T.);
#12207=FACE_OUTER_BOUND('',#16669,.T.);
#12208=FACE_OUTER_BOUND('',#16670,.T.);
#12209=FACE_OUTER_BOUND('',#16671,.T.);
#12210=FACE_OUTER_BOUND('',#16672,.T.);
#12211=FACE_OUTER_BOUND('',#16673,.T.);
#12212=FACE_OUTER_BOUND('',#16674,.T.);
#12213=FACE_OUTER_BOUND('',#16675,.T.);
#12214=FACE_OUTER_BOUND('',#16676,.T.);
#12215=FACE_OUTER_BOUND('',#16677,.T.);
#12216=FACE_OUTER_BOUND('',#16678,.T.);
#12217=FACE_OUTER_BOUND('',#16679,.T.);
#12218=FACE_OUTER_BOUND('',#16680,.T.);
#12219=FACE_OUTER_BOUND('',#16681,.T.);
#12220=FACE_OUTER_BOUND('',#16682,.T.);
#12221=FACE_OUTER_BOUND('',#16683,.T.);
#12222=FACE_OUTER_BOUND('',#16684,.T.);
#12223=FACE_OUTER_BOUND('',#16685,.T.);
#12224=FACE_OUTER_BOUND('',#16686,.T.);
#12225=FACE_OUTER_BOUND('',#16687,.T.);
#12226=FACE_OUTER_BOUND('',#16688,.T.);
#12227=FACE_OUTER_BOUND('',#16689,.T.);
#12228=FACE_OUTER_BOUND('',#16690,.T.);
#12229=FACE_OUTER_BOUND('',#16691,.T.);
#12230=FACE_OUTER_BOUND('',#16692,.T.);
#12231=FACE_OUTER_BOUND('',#16693,.T.);
#12232=FACE_OUTER_BOUND('',#16694,.T.);
#12233=FACE_OUTER_BOUND('',#16695,.T.);
#12234=FACE_OUTER_BOUND('',#16696,.T.);
#12235=FACE_OUTER_BOUND('',#16697,.T.);
#12236=FACE_OUTER_BOUND('',#16698,.T.);
#12237=FACE_OUTER_BOUND('',#16699,.T.);
#12238=FACE_OUTER_BOUND('',#16700,.T.);
#12239=FACE_OUTER_BOUND('',#16701,.T.);
#12240=FACE_OUTER_BOUND('',#16702,.T.);
#12241=FACE_OUTER_BOUND('',#16703,.T.);
#12242=FACE_OUTER_BOUND('',#16704,.T.);
#12243=FACE_OUTER_BOUND('',#16705,.T.);
#12244=FACE_OUTER_BOUND('',#16706,.T.);
#12245=FACE_OUTER_BOUND('',#16707,.T.);
#12246=FACE_OUTER_BOUND('',#16708,.T.);
#12247=FACE_OUTER_BOUND('',#16709,.T.);
#12248=FACE_OUTER_BOUND('',#16710,.T.);
#12249=FACE_OUTER_BOUND('',#16711,.T.);
#12250=FACE_OUTER_BOUND('',#16712,.T.);
#12251=FACE_OUTER_BOUND('',#16713,.T.);
#12252=FACE_OUTER_BOUND('',#16714,.T.);
#12253=FACE_OUTER_BOUND('',#16715,.T.);
#12254=FACE_OUTER_BOUND('',#16716,.T.);
#12255=FACE_OUTER_BOUND('',#16717,.T.);
#12256=FACE_OUTER_BOUND('',#16718,.T.);
#12257=FACE_OUTER_BOUND('',#16719,.T.);
#12258=FACE_OUTER_BOUND('',#16720,.T.);
#12259=FACE_OUTER_BOUND('',#16721,.T.);
#12260=FACE_OUTER_BOUND('',#16722,.T.);
#12261=FACE_OUTER_BOUND('',#16723,.T.);
#12262=FACE_OUTER_BOUND('',#16724,.T.);
#12263=FACE_OUTER_BOUND('',#16725,.T.);
#12264=FACE_OUTER_BOUND('',#16726,.T.);
#12265=FACE_OUTER_BOUND('',#16727,.T.);
#12266=FACE_OUTER_BOUND('',#16728,.T.);
#12267=FACE_OUTER_BOUND('',#16729,.T.);
#12268=FACE_OUTER_BOUND('',#16730,.T.);
#12269=FACE_OUTER_BOUND('',#16731,.T.);
#12270=FACE_OUTER_BOUND('',#16732,.T.);
#12271=FACE_OUTER_BOUND('',#16733,.T.);
#12272=FACE_OUTER_BOUND('',#16734,.T.);
#12273=FACE_OUTER_BOUND('',#16735,.T.);
#12274=FACE_OUTER_BOUND('',#16736,.T.);
#12275=FACE_OUTER_BOUND('',#16737,.T.);
#12276=FACE_OUTER_BOUND('',#16738,.T.);
#12277=FACE_OUTER_BOUND('',#16739,.T.);
#12278=FACE_OUTER_BOUND('',#16740,.T.);
#12279=FACE_OUTER_BOUND('',#16741,.T.);
#12280=FACE_OUTER_BOUND('',#16742,.T.);
#12281=FACE_OUTER_BOUND('',#16743,.T.);
#12282=FACE_OUTER_BOUND('',#16744,.T.);
#12283=FACE_OUTER_BOUND('',#16745,.T.);
#12284=FACE_OUTER_BOUND('',#16746,.T.);
#12285=FACE_OUTER_BOUND('',#16747,.T.);
#12286=FACE_OUTER_BOUND('',#16748,.T.);
#12287=FACE_OUTER_BOUND('',#16749,.T.);
#12288=FACE_OUTER_BOUND('',#16750,.T.);
#12289=FACE_OUTER_BOUND('',#16752,.T.);
#12290=FACE_OUTER_BOUND('',#16753,.T.);
#12291=FACE_OUTER_BOUND('',#16754,.T.);
#12292=FACE_OUTER_BOUND('',#16755,.T.);
#12293=FACE_OUTER_BOUND('',#16756,.T.);
#12294=FACE_OUTER_BOUND('',#16757,.T.);
#12295=FACE_OUTER_BOUND('',#16758,.T.);
#12296=FACE_OUTER_BOUND('',#16759,.T.);
#12297=FACE_OUTER_BOUND('',#16760,.T.);
#12298=FACE_OUTER_BOUND('',#16761,.T.);
#12299=FACE_OUTER_BOUND('',#16763,.T.);
#12300=FACE_OUTER_BOUND('',#16764,.T.);
#12301=FACE_OUTER_BOUND('',#16765,.T.);
#12302=FACE_OUTER_BOUND('',#16766,.T.);
#12303=FACE_OUTER_BOUND('',#16767,.T.);
#12304=FACE_OUTER_BOUND('',#16768,.T.);
#12305=FACE_OUTER_BOUND('',#16769,.T.);
#12306=FACE_OUTER_BOUND('',#16770,.T.);
#12307=FACE_OUTER_BOUND('',#16772,.T.);
#12308=FACE_OUTER_BOUND('',#16774,.T.);
#12309=FACE_OUTER_BOUND('',#16775,.T.);
#12310=FACE_OUTER_BOUND('',#16776,.T.);
#12311=FACE_OUTER_BOUND('',#16777,.T.);
#12312=FACE_OUTER_BOUND('',#16778,.T.);
#12313=FACE_OUTER_BOUND('',#16779,.T.);
#12314=FACE_OUTER_BOUND('',#16780,.T.);
#12315=FACE_OUTER_BOUND('',#16781,.T.);
#12316=FACE_OUTER_BOUND('',#16782,.T.);
#12317=FACE_OUTER_BOUND('',#16783,.T.);
#12318=FACE_OUTER_BOUND('',#16784,.T.);
#12319=FACE_OUTER_BOUND('',#16785,.T.);
#12320=FACE_OUTER_BOUND('',#16786,.T.);
#12321=FACE_OUTER_BOUND('',#16787,.T.);
#12322=FACE_OUTER_BOUND('',#16788,.T.);
#12323=FACE_OUTER_BOUND('',#16789,.T.);
#12324=FACE_OUTER_BOUND('',#16790,.T.);
#12325=FACE_OUTER_BOUND('',#16791,.T.);
#12326=FACE_OUTER_BOUND('',#16792,.T.);
#12327=FACE_OUTER_BOUND('',#16793,.T.);
#12328=FACE_OUTER_BOUND('',#16794,.T.);
#12329=FACE_OUTER_BOUND('',#16795,.T.);
#12330=FACE_OUTER_BOUND('',#16797,.T.);
#12331=FACE_OUTER_BOUND('',#16799,.T.);
#12332=FACE_OUTER_BOUND('',#16800,.T.);
#12333=FACE_OUTER_BOUND('',#16801,.T.);
#12334=FACE_OUTER_BOUND('',#16802,.T.);
#12335=FACE_OUTER_BOUND('',#16803,.T.);
#12336=FACE_OUTER_BOUND('',#16804,.T.);
#12337=FACE_OUTER_BOUND('',#16805,.T.);
#12338=FACE_OUTER_BOUND('',#16806,.T.);
#12339=FACE_OUTER_BOUND('',#16807,.T.);
#12340=FACE_OUTER_BOUND('',#16808,.T.);
#12341=FACE_OUTER_BOUND('',#16809,.T.);
#12342=FACE_OUTER_BOUND('',#16810,.T.);
#12343=FACE_OUTER_BOUND('',#16811,.T.);
#12344=FACE_OUTER_BOUND('',#16812,.T.);
#12345=FACE_OUTER_BOUND('',#16813,.T.);
#12346=FACE_OUTER_BOUND('',#16814,.T.);
#12347=FACE_OUTER_BOUND('',#16815,.T.);
#12348=FACE_OUTER_BOUND('',#16816,.T.);
#12349=FACE_OUTER_BOUND('',#16817,.T.);
#12350=FACE_OUTER_BOUND('',#16818,.T.);
#12351=FACE_OUTER_BOUND('',#16819,.T.);
#12352=FACE_OUTER_BOUND('',#16820,.T.);
#12353=FACE_OUTER_BOUND('',#16822,.T.);
#12354=FACE_OUTER_BOUND('',#16823,.T.);
#12355=FACE_OUTER_BOUND('',#16824,.T.);
#12356=FACE_OUTER_BOUND('',#16825,.T.);
#12357=FACE_OUTER_BOUND('',#16826,.T.);
#12358=FACE_OUTER_BOUND('',#16827,.T.);
#12359=FACE_OUTER_BOUND('',#16828,.T.);
#12360=FACE_OUTER_BOUND('',#16829,.T.);
#12361=FACE_OUTER_BOUND('',#16830,.T.);
#12362=FACE_OUTER_BOUND('',#16831,.T.);
#12363=FACE_OUTER_BOUND('',#16832,.T.);
#12364=FACE_OUTER_BOUND('',#16833,.T.);
#12365=FACE_OUTER_BOUND('',#16834,.T.);
#12366=FACE_OUTER_BOUND('',#16835,.T.);
#12367=FACE_OUTER_BOUND('',#16837,.T.);
#12368=FACE_OUTER_BOUND('',#16838,.T.);
#12369=FACE_OUTER_BOUND('',#16839,.T.);
#12370=FACE_OUTER_BOUND('',#16840,.T.);
#12371=FACE_OUTER_BOUND('',#16841,.T.);
#12372=FACE_OUTER_BOUND('',#16842,.T.);
#12373=FACE_OUTER_BOUND('',#16843,.T.);
#12374=FACE_OUTER_BOUND('',#16844,.T.);
#12375=FACE_OUTER_BOUND('',#16845,.T.);
#12376=FACE_OUTER_BOUND('',#16846,.T.);
#12377=FACE_OUTER_BOUND('',#16847,.T.);
#12378=FACE_OUTER_BOUND('',#16848,.T.);
#12379=FACE_OUTER_BOUND('',#16849,.T.);
#12380=FACE_OUTER_BOUND('',#16850,.T.);
#12381=FACE_OUTER_BOUND('',#16851,.T.);
#12382=FACE_OUTER_BOUND('',#16852,.T.);
#12383=FACE_OUTER_BOUND('',#16853,.T.);
#12384=FACE_OUTER_BOUND('',#16854,.T.);
#12385=FACE_OUTER_BOUND('',#16855,.T.);
#12386=FACE_OUTER_BOUND('',#16856,.T.);
#12387=FACE_OUTER_BOUND('',#16857,.T.);
#12388=FACE_OUTER_BOUND('',#16858,.T.);
#12389=FACE_OUTER_BOUND('',#16859,.T.);
#12390=FACE_OUTER_BOUND('',#16860,.T.);
#12391=FACE_OUTER_BOUND('',#16861,.T.);
#12392=FACE_OUTER_BOUND('',#16862,.T.);
#12393=FACE_OUTER_BOUND('',#16863,.T.);
#12394=FACE_OUTER_BOUND('',#16864,.T.);
#12395=FACE_OUTER_BOUND('',#16865,.T.);
#12396=FACE_OUTER_BOUND('',#16866,.T.);
#12397=FACE_OUTER_BOUND('',#16867,.T.);
#12398=FACE_OUTER_BOUND('',#16868,.T.);
#12399=FACE_OUTER_BOUND('',#16869,.T.);
#12400=FACE_OUTER_BOUND('',#16871,.T.);
#12401=FACE_OUTER_BOUND('',#16872,.T.);
#12402=FACE_OUTER_BOUND('',#16873,.T.);
#12403=FACE_OUTER_BOUND('',#16874,.T.);
#12404=FACE_OUTER_BOUND('',#16875,.T.);
#12405=FACE_OUTER_BOUND('',#16876,.T.);
#12406=FACE_OUTER_BOUND('',#16878,.T.);
#12407=FACE_OUTER_BOUND('',#16879,.T.);
#12408=FACE_OUTER_BOUND('',#16880,.T.);
#12409=FACE_OUTER_BOUND('',#16881,.T.);
#12410=FACE_OUTER_BOUND('',#16882,.T.);
#12411=FACE_OUTER_BOUND('',#16883,.T.);
#12412=FACE_OUTER_BOUND('',#16884,.T.);
#12413=FACE_OUTER_BOUND('',#16885,.T.);
#12414=FACE_OUTER_BOUND('',#16886,.T.);
#12415=FACE_OUTER_BOUND('',#16887,.T.);
#12416=FACE_OUTER_BOUND('',#16888,.T.);
#12417=FACE_OUTER_BOUND('',#16889,.T.);
#12418=FACE_OUTER_BOUND('',#16890,.T.);
#12419=FACE_OUTER_BOUND('',#16891,.T.);
#12420=FACE_OUTER_BOUND('',#16892,.T.);
#12421=FACE_OUTER_BOUND('',#16893,.T.);
#12422=FACE_OUTER_BOUND('',#16894,.T.);
#12423=FACE_OUTER_BOUND('',#16895,.T.);
#12424=FACE_OUTER_BOUND('',#16896,.T.);
#12425=FACE_OUTER_BOUND('',#16897,.T.);
#12426=FACE_OUTER_BOUND('',#16898,.T.);
#12427=FACE_OUTER_BOUND('',#16899,.T.);
#12428=FACE_OUTER_BOUND('',#16900,.T.);
#12429=FACE_OUTER_BOUND('',#16901,.T.);
#12430=FACE_OUTER_BOUND('',#16902,.T.);
#12431=FACE_OUTER_BOUND('',#16903,.T.);
#12432=FACE_OUTER_BOUND('',#16904,.T.);
#12433=FACE_OUTER_BOUND('',#16905,.T.);
#12434=FACE_OUTER_BOUND('',#16906,.T.);
#12435=FACE_OUTER_BOUND('',#16907,.T.);
#12436=FACE_OUTER_BOUND('',#16908,.T.);
#12437=FACE_OUTER_BOUND('',#16909,.T.);
#12438=FACE_OUTER_BOUND('',#16910,.T.);
#12439=FACE_OUTER_BOUND('',#16911,.T.);
#12440=FACE_OUTER_BOUND('',#16912,.T.);
#12441=FACE_OUTER_BOUND('',#16913,.T.);
#12442=FACE_OUTER_BOUND('',#16914,.T.);
#12443=FACE_OUTER_BOUND('',#16915,.T.);
#12444=FACE_OUTER_BOUND('',#16916,.T.);
#12445=FACE_OUTER_BOUND('',#16917,.T.);
#12446=FACE_OUTER_BOUND('',#16918,.T.);
#12447=FACE_OUTER_BOUND('',#16919,.T.);
#12448=FACE_OUTER_BOUND('',#16920,.T.);
#12449=FACE_OUTER_BOUND('',#16921,.T.);
#12450=FACE_OUTER_BOUND('',#16923,.T.);
#12451=FACE_OUTER_BOUND('',#16924,.T.);
#12452=FACE_OUTER_BOUND('',#16925,.T.);
#12453=FACE_OUTER_BOUND('',#16926,.T.);
#12454=FACE_OUTER_BOUND('',#16928,.T.);
#12455=FACE_OUTER_BOUND('',#16929,.T.);
#12456=FACE_OUTER_BOUND('',#16931,.T.);
#12457=FACE_OUTER_BOUND('',#16932,.T.);
#12458=FACE_OUTER_BOUND('',#16933,.T.);
#12459=FACE_OUTER_BOUND('',#16934,.T.);
#12460=FACE_OUTER_BOUND('',#16935,.T.);
#12461=FACE_OUTER_BOUND('',#16936,.T.);
#12462=FACE_OUTER_BOUND('',#16937,.T.);
#12463=FACE_OUTER_BOUND('',#16938,.T.);
#12464=FACE_OUTER_BOUND('',#16940,.T.);
#12465=FACE_OUTER_BOUND('',#16941,.T.);
#12466=FACE_OUTER_BOUND('',#16943,.T.);
#12467=FACE_OUTER_BOUND('',#16944,.T.);
#12468=FACE_OUTER_BOUND('',#16945,.T.);
#12469=FACE_OUTER_BOUND('',#16946,.T.);
#12470=FACE_OUTER_BOUND('',#16947,.T.);
#12471=FACE_OUTER_BOUND('',#16948,.T.);
#12472=FACE_OUTER_BOUND('',#16949,.T.);
#12473=FACE_OUTER_BOUND('',#16950,.T.);
#12474=FACE_OUTER_BOUND('',#16951,.T.);
#12475=FACE_OUTER_BOUND('',#16952,.T.);
#12476=FACE_OUTER_BOUND('',#16953,.T.);
#12477=FACE_OUTER_BOUND('',#16954,.T.);
#12478=FACE_OUTER_BOUND('',#16955,.T.);
#12479=FACE_OUTER_BOUND('',#16956,.T.);
#12480=FACE_OUTER_BOUND('',#16957,.T.);
#12481=FACE_OUTER_BOUND('',#16958,.T.);
#12482=FACE_OUTER_BOUND('',#16959,.T.);
#12483=FACE_OUTER_BOUND('',#16960,.T.);
#12484=FACE_OUTER_BOUND('',#16961,.T.);
#12485=FACE_OUTER_BOUND('',#16962,.T.);
#12486=FACE_OUTER_BOUND('',#16963,.T.);
#12487=FACE_OUTER_BOUND('',#16964,.T.);
#12488=FACE_OUTER_BOUND('',#16965,.T.);
#12489=FACE_OUTER_BOUND('',#16966,.T.);
#12490=FACE_OUTER_BOUND('',#16967,.T.);
#12491=FACE_OUTER_BOUND('',#16968,.T.);
#12492=FACE_OUTER_BOUND('',#16969,.T.);
#12493=FACE_OUTER_BOUND('',#16970,.T.);
#12494=FACE_OUTER_BOUND('',#16971,.T.);
#12495=FACE_OUTER_BOUND('',#16972,.T.);
#12496=FACE_OUTER_BOUND('',#16973,.T.);
#12497=FACE_OUTER_BOUND('',#16974,.T.);
#12498=FACE_OUTER_BOUND('',#16975,.T.);
#12499=FACE_OUTER_BOUND('',#16976,.T.);
#12500=FACE_OUTER_BOUND('',#16977,.T.);
#12501=FACE_OUTER_BOUND('',#16978,.T.);
#12502=FACE_OUTER_BOUND('',#16979,.T.);
#12503=FACE_OUTER_BOUND('',#16980,.T.);
#12504=FACE_OUTER_BOUND('',#16981,.T.);
#12505=FACE_OUTER_BOUND('',#16982,.T.);
#12506=FACE_OUTER_BOUND('',#16983,.T.);
#12507=FACE_OUTER_BOUND('',#16984,.T.);
#12508=FACE_OUTER_BOUND('',#16985,.T.);
#12509=FACE_OUTER_BOUND('',#16986,.T.);
#12510=FACE_OUTER_BOUND('',#16987,.T.);
#12511=FACE_OUTER_BOUND('',#16988,.T.);
#12512=FACE_OUTER_BOUND('',#16989,.T.);
#12513=FACE_OUTER_BOUND('',#16990,.T.);
#12514=FACE_OUTER_BOUND('',#16991,.T.);
#12515=FACE_OUTER_BOUND('',#16992,.T.);
#12516=FACE_OUTER_BOUND('',#16993,.T.);
#12517=FACE_OUTER_BOUND('',#16994,.T.);
#12518=FACE_OUTER_BOUND('',#16995,.T.);
#12519=FACE_OUTER_BOUND('',#16996,.T.);
#12520=FACE_OUTER_BOUND('',#16997,.T.);
#12521=FACE_OUTER_BOUND('',#16998,.T.);
#12522=FACE_OUTER_BOUND('',#16999,.T.);
#12523=FACE_OUTER_BOUND('',#17000,.T.);
#12524=FACE_OUTER_BOUND('',#17001,.T.);
#12525=FACE_OUTER_BOUND('',#17002,.T.);
#12526=FACE_OUTER_BOUND('',#17003,.T.);
#12527=FACE_OUTER_BOUND('',#17004,.T.);
#12528=FACE_OUTER_BOUND('',#17005,.T.);
#12529=FACE_OUTER_BOUND('',#17006,.T.);
#12530=FACE_OUTER_BOUND('',#17007,.T.);
#12531=FACE_OUTER_BOUND('',#17008,.T.);
#12532=FACE_OUTER_BOUND('',#17009,.T.);
#12533=FACE_OUTER_BOUND('',#17010,.T.);
#12534=FACE_OUTER_BOUND('',#17011,.T.);
#12535=FACE_OUTER_BOUND('',#17012,.T.);
#12536=FACE_OUTER_BOUND('',#17013,.T.);
#12537=FACE_OUTER_BOUND('',#17014,.T.);
#12538=FACE_OUTER_BOUND('',#17015,.T.);
#12539=FACE_OUTER_BOUND('',#17016,.T.);
#12540=FACE_OUTER_BOUND('',#17017,.T.);
#12541=FACE_OUTER_BOUND('',#17018,.T.);
#12542=FACE_OUTER_BOUND('',#17019,.T.);
#12543=FACE_OUTER_BOUND('',#17020,.T.);
#12544=FACE_OUTER_BOUND('',#17021,.T.);
#12545=FACE_OUTER_BOUND('',#17022,.T.);
#12546=FACE_OUTER_BOUND('',#17023,.T.);
#12547=FACE_OUTER_BOUND('',#17024,.T.);
#12548=FACE_OUTER_BOUND('',#17025,.T.);
#12549=FACE_OUTER_BOUND('',#17026,.T.);
#12550=FACE_OUTER_BOUND('',#17027,.T.);
#12551=FACE_OUTER_BOUND('',#17028,.T.);
#12552=FACE_OUTER_BOUND('',#17029,.T.);
#12553=FACE_OUTER_BOUND('',#17030,.T.);
#12554=FACE_OUTER_BOUND('',#17031,.T.);
#12555=FACE_OUTER_BOUND('',#17032,.T.);
#12556=FACE_OUTER_BOUND('',#17033,.T.);
#12557=FACE_OUTER_BOUND('',#17034,.T.);
#12558=FACE_OUTER_BOUND('',#17035,.T.);
#12559=FACE_OUTER_BOUND('',#17036,.T.);
#12560=FACE_OUTER_BOUND('',#17037,.T.);
#12561=FACE_OUTER_BOUND('',#17038,.T.);
#12562=FACE_OUTER_BOUND('',#17039,.T.);
#12563=FACE_OUTER_BOUND('',#17040,.T.);
#12564=FACE_OUTER_BOUND('',#17041,.T.);
#12565=FACE_OUTER_BOUND('',#17042,.T.);
#12566=FACE_OUTER_BOUND('',#17043,.T.);
#12567=FACE_OUTER_BOUND('',#17045,.T.);
#12568=FACE_OUTER_BOUND('',#17046,.T.);
#12569=FACE_OUTER_BOUND('',#17047,.T.);
#12570=FACE_OUTER_BOUND('',#17048,.T.);
#12571=FACE_OUTER_BOUND('',#17049,.T.);
#12572=FACE_OUTER_BOUND('',#17050,.T.);
#12573=FACE_OUTER_BOUND('',#17051,.T.);
#12574=FACE_OUTER_BOUND('',#17052,.T.);
#12575=FACE_OUTER_BOUND('',#17053,.T.);
#12576=FACE_OUTER_BOUND('',#17054,.T.);
#12577=FACE_OUTER_BOUND('',#17055,.T.);
#12578=FACE_OUTER_BOUND('',#17056,.T.);
#12579=FACE_OUTER_BOUND('',#17057,.T.);
#12580=FACE_OUTER_BOUND('',#17058,.T.);
#12581=FACE_OUTER_BOUND('',#17059,.T.);
#12582=FACE_OUTER_BOUND('',#17060,.T.);
#12583=FACE_OUTER_BOUND('',#17061,.T.);
#12584=FACE_OUTER_BOUND('',#17062,.T.);
#12585=FACE_OUTER_BOUND('',#17063,.T.);
#12586=FACE_OUTER_BOUND('',#17064,.T.);
#12587=FACE_OUTER_BOUND('',#17065,.T.);
#12588=FACE_OUTER_BOUND('',#17066,.T.);
#12589=FACE_OUTER_BOUND('',#17067,.T.);
#12590=FACE_OUTER_BOUND('',#17068,.T.);
#12591=FACE_OUTER_BOUND('',#17069,.T.);
#12592=FACE_OUTER_BOUND('',#17070,.T.);
#12593=FACE_OUTER_BOUND('',#17071,.T.);
#12594=FACE_OUTER_BOUND('',#17072,.T.);
#12595=FACE_OUTER_BOUND('',#17073,.T.);
#12596=FACE_OUTER_BOUND('',#17074,.T.);
#12597=FACE_OUTER_BOUND('',#17075,.T.);
#12598=FACE_OUTER_BOUND('',#17076,.T.);
#12599=FACE_OUTER_BOUND('',#17077,.T.);
#12600=FACE_OUTER_BOUND('',#17078,.T.);
#12601=FACE_OUTER_BOUND('',#17079,.T.);
#12602=FACE_OUTER_BOUND('',#17080,.T.);
#12603=FACE_OUTER_BOUND('',#17081,.T.);
#12604=FACE_OUTER_BOUND('',#17082,.T.);
#12605=FACE_OUTER_BOUND('',#17083,.T.);
#12606=FACE_OUTER_BOUND('',#17084,.T.);
#12607=FACE_OUTER_BOUND('',#17085,.T.);
#12608=FACE_OUTER_BOUND('',#17086,.T.);
#12609=FACE_OUTER_BOUND('',#17087,.T.);
#12610=FACE_OUTER_BOUND('',#17088,.T.);
#12611=FACE_OUTER_BOUND('',#17089,.T.);
#12612=FACE_OUTER_BOUND('',#17090,.T.);
#12613=FACE_OUTER_BOUND('',#17091,.T.);
#12614=FACE_OUTER_BOUND('',#17092,.T.);
#12615=FACE_OUTER_BOUND('',#17093,.T.);
#12616=FACE_OUTER_BOUND('',#17094,.T.);
#12617=FACE_OUTER_BOUND('',#17095,.T.);
#12618=FACE_OUTER_BOUND('',#17096,.T.);
#12619=FACE_OUTER_BOUND('',#17097,.T.);
#12620=FACE_OUTER_BOUND('',#17098,.T.);
#12621=FACE_OUTER_BOUND('',#17099,.T.);
#12622=FACE_OUTER_BOUND('',#17100,.T.);
#12623=FACE_OUTER_BOUND('',#17101,.T.);
#12624=FACE_OUTER_BOUND('',#17102,.T.);
#12625=FACE_OUTER_BOUND('',#17103,.T.);
#12626=FACE_OUTER_BOUND('',#17104,.T.);
#12627=FACE_OUTER_BOUND('',#17105,.T.);
#12628=FACE_OUTER_BOUND('',#17106,.T.);
#12629=FACE_OUTER_BOUND('',#17107,.T.);
#12630=FACE_OUTER_BOUND('',#17108,.T.);
#12631=FACE_OUTER_BOUND('',#17109,.T.);
#12632=FACE_OUTER_BOUND('',#17110,.T.);
#12633=FACE_OUTER_BOUND('',#17111,.T.);
#12634=FACE_OUTER_BOUND('',#17112,.T.);
#12635=FACE_OUTER_BOUND('',#17113,.T.);
#12636=FACE_OUTER_BOUND('',#17114,.T.);
#12637=FACE_OUTER_BOUND('',#17115,.T.);
#12638=FACE_OUTER_BOUND('',#17116,.T.);
#12639=FACE_OUTER_BOUND('',#17117,.T.);
#12640=FACE_OUTER_BOUND('',#17118,.T.);
#12641=FACE_OUTER_BOUND('',#17119,.T.);
#12642=FACE_OUTER_BOUND('',#17120,.T.);
#12643=FACE_OUTER_BOUND('',#17121,.T.);
#12644=FACE_OUTER_BOUND('',#17122,.T.);
#12645=FACE_OUTER_BOUND('',#17123,.T.);
#12646=FACE_OUTER_BOUND('',#17124,.T.);
#12647=FACE_OUTER_BOUND('',#17125,.T.);
#12648=FACE_OUTER_BOUND('',#17126,.T.);
#12649=FACE_OUTER_BOUND('',#17127,.T.);
#12650=FACE_OUTER_BOUND('',#17128,.T.);
#12651=FACE_OUTER_BOUND('',#17129,.T.);
#12652=FACE_OUTER_BOUND('',#17130,.T.);
#12653=FACE_OUTER_BOUND('',#17131,.T.);
#12654=FACE_OUTER_BOUND('',#17132,.T.);
#12655=FACE_OUTER_BOUND('',#17133,.T.);
#12656=FACE_OUTER_BOUND('',#17134,.T.);
#12657=FACE_OUTER_BOUND('',#17135,.T.);
#12658=FACE_OUTER_BOUND('',#17136,.T.);
#12659=FACE_OUTER_BOUND('',#17137,.T.);
#12660=FACE_OUTER_BOUND('',#17139,.T.);
#12661=FACE_OUTER_BOUND('',#17140,.T.);
#12662=FACE_OUTER_BOUND('',#17141,.T.);
#12663=FACE_OUTER_BOUND('',#17142,.T.);
#12664=FACE_OUTER_BOUND('',#17143,.T.);
#12665=FACE_OUTER_BOUND('',#17144,.T.);
#12666=FACE_OUTER_BOUND('',#17145,.T.);
#12667=FACE_OUTER_BOUND('',#17146,.T.);
#12668=FACE_OUTER_BOUND('',#17147,.T.);
#12669=FACE_OUTER_BOUND('',#17148,.T.);
#12670=FACE_OUTER_BOUND('',#17149,.T.);
#12671=FACE_OUTER_BOUND('',#17150,.T.);
#12672=FACE_OUTER_BOUND('',#17151,.T.);
#12673=FACE_OUTER_BOUND('',#17152,.T.);
#12674=FACE_OUTER_BOUND('',#17153,.T.);
#12675=FACE_OUTER_BOUND('',#17154,.T.);
#12676=FACE_OUTER_BOUND('',#17155,.T.);
#12677=FACE_OUTER_BOUND('',#17156,.T.);
#12678=FACE_OUTER_BOUND('',#17157,.T.);
#12679=FACE_OUTER_BOUND('',#17158,.T.);
#12680=FACE_OUTER_BOUND('',#17159,.T.);
#12681=FACE_OUTER_BOUND('',#17160,.T.);
#12682=FACE_OUTER_BOUND('',#17161,.T.);
#12683=FACE_OUTER_BOUND('',#17162,.T.);
#12684=FACE_OUTER_BOUND('',#17163,.T.);
#12685=FACE_OUTER_BOUND('',#17164,.T.);
#12686=FACE_OUTER_BOUND('',#17165,.T.);
#12687=FACE_OUTER_BOUND('',#17166,.T.);
#12688=FACE_OUTER_BOUND('',#17167,.T.);
#12689=FACE_OUTER_BOUND('',#17168,.T.);
#12690=FACE_OUTER_BOUND('',#17169,.T.);
#12691=FACE_OUTER_BOUND('',#17170,.T.);
#12692=FACE_OUTER_BOUND('',#17171,.T.);
#12693=FACE_OUTER_BOUND('',#17172,.T.);
#12694=FACE_OUTER_BOUND('',#17173,.T.);
#12695=FACE_OUTER_BOUND('',#17174,.T.);
#12696=FACE_OUTER_BOUND('',#17175,.T.);
#12697=FACE_OUTER_BOUND('',#17176,.T.);
#12698=FACE_OUTER_BOUND('',#17177,.T.);
#12699=FACE_OUTER_BOUND('',#17178,.T.);
#12700=FACE_OUTER_BOUND('',#17179,.T.);
#12701=FACE_OUTER_BOUND('',#17180,.T.);
#12702=FACE_OUTER_BOUND('',#17181,.T.);
#12703=FACE_OUTER_BOUND('',#17182,.T.);
#12704=FACE_OUTER_BOUND('',#17183,.T.);
#12705=FACE_OUTER_BOUND('',#17184,.T.);
#12706=FACE_OUTER_BOUND('',#17185,.T.);
#12707=FACE_OUTER_BOUND('',#17186,.T.);
#12708=FACE_OUTER_BOUND('',#17187,.T.);
#12709=FACE_OUTER_BOUND('',#17188,.T.);
#12710=FACE_OUTER_BOUND('',#17189,.T.);
#12711=FACE_OUTER_BOUND('',#17190,.T.);
#12712=FACE_OUTER_BOUND('',#17192,.T.);
#12713=FACE_OUTER_BOUND('',#17193,.T.);
#12714=FACE_OUTER_BOUND('',#17194,.T.);
#12715=FACE_OUTER_BOUND('',#17195,.T.);
#12716=FACE_OUTER_BOUND('',#17196,.T.);
#12717=FACE_OUTER_BOUND('',#17197,.T.);
#12718=FACE_OUTER_BOUND('',#17198,.T.);
#12719=FACE_OUTER_BOUND('',#17199,.T.);
#12720=FACE_OUTER_BOUND('',#17200,.T.);
#12721=FACE_OUTER_BOUND('',#17201,.T.);
#12722=FACE_OUTER_BOUND('',#17202,.T.);
#12723=FACE_OUTER_BOUND('',#17203,.T.);
#12724=FACE_OUTER_BOUND('',#17204,.T.);
#12725=FACE_OUTER_BOUND('',#17205,.T.);
#12726=FACE_OUTER_BOUND('',#17206,.T.);
#12727=FACE_OUTER_BOUND('',#17207,.T.);
#12728=FACE_OUTER_BOUND('',#17208,.T.);
#12729=FACE_OUTER_BOUND('',#17209,.T.);
#12730=FACE_OUTER_BOUND('',#17210,.T.);
#12731=FACE_OUTER_BOUND('',#17211,.T.);
#12732=FACE_OUTER_BOUND('',#17212,.T.);
#12733=FACE_OUTER_BOUND('',#17213,.T.);
#12734=FACE_OUTER_BOUND('',#17214,.T.);
#12735=FACE_OUTER_BOUND('',#17215,.T.);
#12736=FACE_OUTER_BOUND('',#17216,.T.);
#12737=FACE_OUTER_BOUND('',#17217,.T.);
#12738=FACE_OUTER_BOUND('',#17218,.T.);
#12739=FACE_OUTER_BOUND('',#17219,.T.);
#12740=FACE_OUTER_BOUND('',#17220,.T.);
#12741=FACE_OUTER_BOUND('',#17221,.T.);
#12742=FACE_OUTER_BOUND('',#17222,.T.);
#12743=FACE_OUTER_BOUND('',#17223,.T.);
#12744=FACE_OUTER_BOUND('',#17224,.T.);
#12745=FACE_OUTER_BOUND('',#17225,.T.);
#12746=FACE_OUTER_BOUND('',#17226,.T.);
#12747=FACE_OUTER_BOUND('',#17227,.T.);
#12748=FACE_OUTER_BOUND('',#17228,.T.);
#12749=FACE_OUTER_BOUND('',#17229,.T.);
#12750=FACE_OUTER_BOUND('',#17230,.T.);
#12751=FACE_OUTER_BOUND('',#17231,.T.);
#12752=FACE_OUTER_BOUND('',#17232,.T.);
#12753=FACE_OUTER_BOUND('',#17233,.T.);
#12754=FACE_OUTER_BOUND('',#17234,.T.);
#12755=FACE_OUTER_BOUND('',#17235,.T.);
#12756=FACE_OUTER_BOUND('',#17236,.T.);
#12757=FACE_OUTER_BOUND('',#17237,.T.);
#12758=FACE_OUTER_BOUND('',#17238,.T.);
#12759=FACE_OUTER_BOUND('',#17239,.T.);
#12760=FACE_OUTER_BOUND('',#17240,.T.);
#12761=FACE_OUTER_BOUND('',#17241,.T.);
#12762=FACE_OUTER_BOUND('',#17242,.T.);
#12763=FACE_OUTER_BOUND('',#17243,.T.);
#12764=FACE_OUTER_BOUND('',#17244,.T.);
#12765=FACE_OUTER_BOUND('',#17245,.T.);
#12766=FACE_OUTER_BOUND('',#17246,.T.);
#12767=FACE_OUTER_BOUND('',#17247,.T.);
#12768=FACE_OUTER_BOUND('',#17248,.T.);
#12769=FACE_OUTER_BOUND('',#17249,.T.);
#12770=FACE_OUTER_BOUND('',#17250,.T.);
#12771=FACE_OUTER_BOUND('',#17251,.T.);
#12772=FACE_OUTER_BOUND('',#17252,.T.);
#12773=FACE_OUTER_BOUND('',#17253,.T.);
#12774=FACE_OUTER_BOUND('',#17254,.T.);
#12775=FACE_OUTER_BOUND('',#17255,.T.);
#12776=FACE_OUTER_BOUND('',#17256,.T.);
#12777=FACE_OUTER_BOUND('',#17257,.T.);
#12778=FACE_OUTER_BOUND('',#17258,.T.);
#12779=FACE_OUTER_BOUND('',#17259,.T.);
#12780=FACE_OUTER_BOUND('',#17260,.T.);
#12781=FACE_OUTER_BOUND('',#17261,.T.);
#12782=FACE_OUTER_BOUND('',#17262,.T.);
#12783=FACE_OUTER_BOUND('',#17263,.T.);
#12784=FACE_OUTER_BOUND('',#17264,.T.);
#12785=FACE_OUTER_BOUND('',#17265,.T.);
#12786=FACE_OUTER_BOUND('',#17266,.T.);
#12787=FACE_OUTER_BOUND('',#17267,.T.);
#12788=FACE_OUTER_BOUND('',#17268,.T.);
#12789=FACE_OUTER_BOUND('',#17269,.T.);
#12790=FACE_OUTER_BOUND('',#17270,.T.);
#12791=FACE_OUTER_BOUND('',#17271,.T.);
#12792=FACE_OUTER_BOUND('',#17272,.T.);
#12793=FACE_OUTER_BOUND('',#17273,.T.);
#12794=FACE_OUTER_BOUND('',#17274,.T.);
#12795=FACE_OUTER_BOUND('',#17275,.T.);
#12796=FACE_OUTER_BOUND('',#17276,.T.);
#12797=FACE_OUTER_BOUND('',#17277,.T.);
#12798=FACE_OUTER_BOUND('',#17278,.T.);
#12799=FACE_OUTER_BOUND('',#17279,.T.);
#12800=FACE_OUTER_BOUND('',#17280,.T.);
#12801=FACE_OUTER_BOUND('',#17281,.T.);
#12802=FACE_OUTER_BOUND('',#17282,.T.);
#12803=FACE_OUTER_BOUND('',#17283,.T.);
#12804=FACE_OUTER_BOUND('',#17284,.T.);
#12805=FACE_OUTER_BOUND('',#17285,.T.);
#12806=FACE_OUTER_BOUND('',#17286,.T.);
#12807=FACE_OUTER_BOUND('',#17287,.T.);
#12808=FACE_OUTER_BOUND('',#17288,.T.);
#12809=FACE_OUTER_BOUND('',#17289,.T.);
#12810=FACE_OUTER_BOUND('',#17290,.T.);
#12811=FACE_OUTER_BOUND('',#17291,.T.);
#12812=FACE_OUTER_BOUND('',#17292,.T.);
#12813=FACE_OUTER_BOUND('',#17293,.T.);
#12814=FACE_OUTER_BOUND('',#17294,.T.);
#12815=FACE_OUTER_BOUND('',#17295,.T.);
#12816=FACE_OUTER_BOUND('',#17296,.T.);
#12817=FACE_OUTER_BOUND('',#17297,.T.);
#12818=FACE_OUTER_BOUND('',#17298,.T.);
#12819=FACE_OUTER_BOUND('',#17299,.T.);
#12820=FACE_OUTER_BOUND('',#17300,.T.);
#12821=FACE_OUTER_BOUND('',#17301,.T.);
#12822=FACE_OUTER_BOUND('',#17302,.T.);
#12823=FACE_OUTER_BOUND('',#17303,.T.);
#12824=FACE_OUTER_BOUND('',#17304,.T.);
#12825=FACE_OUTER_BOUND('',#17305,.T.);
#12826=FACE_OUTER_BOUND('',#17306,.T.);
#12827=FACE_OUTER_BOUND('',#17307,.T.);
#12828=FACE_OUTER_BOUND('',#17308,.T.);
#12829=FACE_OUTER_BOUND('',#17309,.T.);
#12830=FACE_OUTER_BOUND('',#17310,.T.);
#12831=FACE_OUTER_BOUND('',#17311,.T.);
#12832=FACE_OUTER_BOUND('',#17312,.T.);
#12833=FACE_OUTER_BOUND('',#17313,.T.);
#12834=FACE_OUTER_BOUND('',#17314,.T.);
#12835=FACE_OUTER_BOUND('',#17315,.T.);
#12836=FACE_OUTER_BOUND('',#17316,.T.);
#12837=FACE_OUTER_BOUND('',#17317,.T.);
#12838=FACE_OUTER_BOUND('',#17318,.T.);
#12839=FACE_OUTER_BOUND('',#17319,.T.);
#12840=FACE_OUTER_BOUND('',#17320,.T.);
#12841=FACE_OUTER_BOUND('',#17321,.T.);
#12842=FACE_OUTER_BOUND('',#17322,.T.);
#12843=FACE_OUTER_BOUND('',#17323,.T.);
#12844=FACE_OUTER_BOUND('',#17324,.T.);
#12845=FACE_OUTER_BOUND('',#17325,.T.);
#12846=FACE_OUTER_BOUND('',#17326,.T.);
#12847=FACE_OUTER_BOUND('',#17327,.T.);
#12848=FACE_OUTER_BOUND('',#17328,.T.);
#12849=FACE_OUTER_BOUND('',#17329,.T.);
#12850=FACE_OUTER_BOUND('',#17330,.T.);
#12851=FACE_OUTER_BOUND('',#17331,.T.);
#12852=FACE_OUTER_BOUND('',#17332,.T.);
#12853=FACE_OUTER_BOUND('',#17333,.T.);
#12854=FACE_OUTER_BOUND('',#17334,.T.);
#12855=FACE_OUTER_BOUND('',#17335,.T.);
#12856=FACE_OUTER_BOUND('',#17336,.T.);
#12857=FACE_OUTER_BOUND('',#17337,.T.);
#12858=FACE_OUTER_BOUND('',#17338,.T.);
#12859=FACE_OUTER_BOUND('',#17339,.T.);
#12860=FACE_OUTER_BOUND('',#17340,.T.);
#12861=FACE_OUTER_BOUND('',#17341,.T.);
#12862=FACE_OUTER_BOUND('',#17342,.T.);
#12863=FACE_OUTER_BOUND('',#17343,.T.);
#12864=FACE_OUTER_BOUND('',#17344,.T.);
#12865=FACE_OUTER_BOUND('',#17345,.T.);
#12866=FACE_OUTER_BOUND('',#17346,.T.);
#12867=FACE_OUTER_BOUND('',#17347,.T.);
#12868=FACE_OUTER_BOUND('',#17348,.T.);
#12869=FACE_OUTER_BOUND('',#17349,.T.);
#12870=FACE_OUTER_BOUND('',#17350,.T.);
#12871=FACE_OUTER_BOUND('',#17351,.T.);
#12872=FACE_OUTER_BOUND('',#17352,.T.);
#12873=FACE_OUTER_BOUND('',#17353,.T.);
#12874=FACE_OUTER_BOUND('',#17354,.T.);
#12875=FACE_OUTER_BOUND('',#17355,.T.);
#12876=FACE_OUTER_BOUND('',#17356,.T.);
#12877=FACE_OUTER_BOUND('',#17357,.T.);
#12878=FACE_OUTER_BOUND('',#17358,.T.);
#12879=FACE_OUTER_BOUND('',#17359,.T.);
#12880=FACE_OUTER_BOUND('',#17360,.T.);
#12881=FACE_OUTER_BOUND('',#17361,.T.);
#12882=FACE_OUTER_BOUND('',#17362,.T.);
#12883=FACE_OUTER_BOUND('',#17363,.T.);
#12884=FACE_OUTER_BOUND('',#17364,.T.);
#12885=FACE_OUTER_BOUND('',#17365,.T.);
#12886=FACE_OUTER_BOUND('',#17366,.T.);
#12887=FACE_OUTER_BOUND('',#17367,.T.);
#12888=FACE_OUTER_BOUND('',#17368,.T.);
#12889=FACE_OUTER_BOUND('',#17369,.T.);
#12890=FACE_OUTER_BOUND('',#17370,.T.);
#12891=FACE_OUTER_BOUND('',#17371,.T.);
#12892=FACE_OUTER_BOUND('',#17372,.T.);
#12893=FACE_OUTER_BOUND('',#17373,.T.);
#12894=FACE_OUTER_BOUND('',#17374,.T.);
#12895=FACE_OUTER_BOUND('',#17375,.T.);
#12896=FACE_OUTER_BOUND('',#17376,.T.);
#12897=FACE_OUTER_BOUND('',#17377,.T.);
#12898=FACE_OUTER_BOUND('',#17378,.T.);
#12899=FACE_OUTER_BOUND('',#17379,.T.);
#12900=FACE_OUTER_BOUND('',#17380,.T.);
#12901=FACE_OUTER_BOUND('',#17381,.T.);
#12902=FACE_OUTER_BOUND('',#17382,.T.);
#12903=FACE_OUTER_BOUND('',#17383,.T.);
#12904=FACE_OUTER_BOUND('',#17384,.T.);
#12905=FACE_OUTER_BOUND('',#17385,.T.);
#12906=FACE_OUTER_BOUND('',#17386,.T.);
#12907=FACE_OUTER_BOUND('',#17387,.T.);
#12908=FACE_OUTER_BOUND('',#17388,.T.);
#12909=FACE_OUTER_BOUND('',#17390,.T.);
#12910=FACE_OUTER_BOUND('',#17391,.T.);
#12911=FACE_OUTER_BOUND('',#17392,.T.);
#12912=FACE_OUTER_BOUND('',#17393,.T.);
#12913=FACE_OUTER_BOUND('',#17394,.T.);
#12914=FACE_OUTER_BOUND('',#17395,.T.);
#12915=FACE_OUTER_BOUND('',#17396,.T.);
#12916=FACE_OUTER_BOUND('',#17397,.T.);
#12917=FACE_OUTER_BOUND('',#17398,.T.);
#12918=FACE_OUTER_BOUND('',#17399,.T.);
#12919=FACE_OUTER_BOUND('',#17400,.T.);
#12920=FACE_OUTER_BOUND('',#17401,.T.);
#12921=FACE_OUTER_BOUND('',#17402,.T.);
#12922=FACE_OUTER_BOUND('',#17403,.T.);
#12923=FACE_OUTER_BOUND('',#17404,.T.);
#12924=FACE_OUTER_BOUND('',#17405,.T.);
#12925=FACE_OUTER_BOUND('',#17406,.T.);
#12926=FACE_OUTER_BOUND('',#17407,.T.);
#12927=FACE_OUTER_BOUND('',#17408,.T.);
#12928=FACE_OUTER_BOUND('',#17409,.T.);
#12929=FACE_OUTER_BOUND('',#17410,.T.);
#12930=FACE_OUTER_BOUND('',#17411,.T.);
#12931=FACE_OUTER_BOUND('',#17412,.T.);
#12932=FACE_OUTER_BOUND('',#17413,.T.);
#12933=FACE_OUTER_BOUND('',#17414,.T.);
#12934=FACE_OUTER_BOUND('',#17415,.T.);
#12935=FACE_OUTER_BOUND('',#17416,.T.);
#12936=FACE_OUTER_BOUND('',#17417,.T.);
#12937=FACE_OUTER_BOUND('',#17418,.T.);
#12938=FACE_OUTER_BOUND('',#17419,.T.);
#12939=FACE_OUTER_BOUND('',#17420,.T.);
#12940=FACE_OUTER_BOUND('',#17421,.T.);
#12941=FACE_OUTER_BOUND('',#17422,.T.);
#12942=FACE_OUTER_BOUND('',#17423,.T.);
#12943=FACE_OUTER_BOUND('',#17424,.T.);
#12944=FACE_OUTER_BOUND('',#17425,.T.);
#12945=FACE_OUTER_BOUND('',#17426,.T.);
#12946=FACE_OUTER_BOUND('',#17427,.T.);
#12947=FACE_OUTER_BOUND('',#17428,.T.);
#12948=FACE_OUTER_BOUND('',#17429,.T.);
#12949=FACE_OUTER_BOUND('',#17430,.T.);
#12950=FACE_OUTER_BOUND('',#17431,.T.);
#12951=FACE_OUTER_BOUND('',#17432,.T.);
#12952=FACE_OUTER_BOUND('',#17433,.T.);
#12953=FACE_OUTER_BOUND('',#17434,.T.);
#12954=FACE_OUTER_BOUND('',#17435,.T.);
#12955=FACE_OUTER_BOUND('',#17436,.T.);
#12956=FACE_OUTER_BOUND('',#17437,.T.);
#12957=FACE_OUTER_BOUND('',#17438,.T.);
#12958=FACE_OUTER_BOUND('',#17439,.T.);
#12959=FACE_OUTER_BOUND('',#17440,.T.);
#12960=FACE_OUTER_BOUND('',#17441,.T.);
#12961=FACE_OUTER_BOUND('',#17442,.T.);
#12962=FACE_OUTER_BOUND('',#17443,.T.);
#12963=FACE_OUTER_BOUND('',#17444,.T.);
#12964=FACE_OUTER_BOUND('',#17445,.T.);
#12965=FACE_OUTER_BOUND('',#17446,.T.);
#12966=FACE_OUTER_BOUND('',#17447,.T.);
#12967=FACE_OUTER_BOUND('',#17448,.T.);
#12968=FACE_OUTER_BOUND('',#17449,.T.);
#12969=FACE_OUTER_BOUND('',#17450,.T.);
#12970=FACE_OUTER_BOUND('',#17451,.T.);
#12971=FACE_OUTER_BOUND('',#17452,.T.);
#12972=FACE_OUTER_BOUND('',#17453,.T.);
#12973=FACE_OUTER_BOUND('',#17454,.T.);
#12974=FACE_OUTER_BOUND('',#17455,.T.);
#12975=FACE_OUTER_BOUND('',#17456,.T.);
#12976=FACE_OUTER_BOUND('',#17457,.T.);
#12977=FACE_OUTER_BOUND('',#17458,.T.);
#12978=FACE_OUTER_BOUND('',#17459,.T.);
#12979=FACE_OUTER_BOUND('',#17460,.T.);
#12980=FACE_OUTER_BOUND('',#17461,.T.);
#12981=FACE_OUTER_BOUND('',#17462,.T.);
#12982=FACE_OUTER_BOUND('',#17463,.T.);
#12983=FACE_OUTER_BOUND('',#17464,.T.);
#12984=FACE_OUTER_BOUND('',#17465,.T.);
#12985=FACE_OUTER_BOUND('',#17466,.T.);
#12986=FACE_OUTER_BOUND('',#17467,.T.);
#12987=FACE_OUTER_BOUND('',#17468,.T.);
#12988=FACE_OUTER_BOUND('',#17469,.T.);
#12989=FACE_OUTER_BOUND('',#17470,.T.);
#12990=FACE_OUTER_BOUND('',#17471,.T.);
#12991=FACE_OUTER_BOUND('',#17472,.T.);
#12992=FACE_OUTER_BOUND('',#17473,.T.);
#12993=FACE_OUTER_BOUND('',#17474,.T.);
#12994=FACE_OUTER_BOUND('',#17475,.T.);
#12995=FACE_OUTER_BOUND('',#17476,.T.);
#12996=FACE_OUTER_BOUND('',#17477,.T.);
#12997=FACE_OUTER_BOUND('',#17478,.T.);
#12998=FACE_OUTER_BOUND('',#17479,.T.);
#12999=FACE_OUTER_BOUND('',#17480,.T.);
#13000=FACE_OUTER_BOUND('',#17481,.T.);
#13001=FACE_OUTER_BOUND('',#17482,.T.);
#13002=FACE_OUTER_BOUND('',#17483,.T.);
#13003=FACE_OUTER_BOUND('',#17484,.T.);
#13004=FACE_OUTER_BOUND('',#17485,.T.);
#13005=FACE_OUTER_BOUND('',#17486,.T.);
#13006=FACE_OUTER_BOUND('',#17487,.T.);
#13007=FACE_OUTER_BOUND('',#17488,.T.);
#13008=FACE_OUTER_BOUND('',#17489,.T.);
#13009=FACE_OUTER_BOUND('',#17490,.T.);
#13010=FACE_OUTER_BOUND('',#17491,.T.);
#13011=FACE_OUTER_BOUND('',#17492,.T.);
#13012=FACE_OUTER_BOUND('',#17493,.T.);
#13013=FACE_OUTER_BOUND('',#17494,.T.);
#13014=FACE_OUTER_BOUND('',#17495,.T.);
#13015=FACE_OUTER_BOUND('',#17496,.T.);
#13016=FACE_OUTER_BOUND('',#17497,.T.);
#13017=FACE_OUTER_BOUND('',#17498,.T.);
#13018=FACE_OUTER_BOUND('',#17499,.T.);
#13019=FACE_OUTER_BOUND('',#17500,.T.);
#13020=FACE_OUTER_BOUND('',#17501,.T.);
#13021=FACE_OUTER_BOUND('',#17502,.T.);
#13022=FACE_OUTER_BOUND('',#17503,.T.);
#13023=FACE_OUTER_BOUND('',#17504,.T.);
#13024=FACE_OUTER_BOUND('',#17505,.T.);
#13025=FACE_OUTER_BOUND('',#17506,.T.);
#13026=FACE_OUTER_BOUND('',#17507,.T.);
#13027=FACE_OUTER_BOUND('',#17508,.T.);
#13028=FACE_OUTER_BOUND('',#17509,.T.);
#13029=FACE_OUTER_BOUND('',#17510,.T.);
#13030=FACE_OUTER_BOUND('',#17511,.T.);
#13031=FACE_OUTER_BOUND('',#17512,.T.);
#13032=FACE_OUTER_BOUND('',#17513,.T.);
#13033=FACE_OUTER_BOUND('',#17514,.T.);
#13034=FACE_OUTER_BOUND('',#17515,.T.);
#13035=FACE_OUTER_BOUND('',#17516,.T.);
#13036=FACE_OUTER_BOUND('',#17517,.T.);
#13037=FACE_OUTER_BOUND('',#17518,.T.);
#13038=FACE_OUTER_BOUND('',#17519,.T.);
#13039=FACE_OUTER_BOUND('',#17520,.T.);
#13040=FACE_OUTER_BOUND('',#17521,.T.);
#13041=FACE_OUTER_BOUND('',#17522,.T.);
#13042=FACE_OUTER_BOUND('',#17523,.T.);
#13043=FACE_OUTER_BOUND('',#17524,.T.);
#13044=FACE_OUTER_BOUND('',#17525,.T.);
#13045=FACE_OUTER_BOUND('',#17526,.T.);
#13046=FACE_OUTER_BOUND('',#17527,.T.);
#13047=FACE_OUTER_BOUND('',#17528,.T.);
#13048=FACE_OUTER_BOUND('',#17529,.T.);
#13049=FACE_OUTER_BOUND('',#17530,.T.);
#13050=FACE_OUTER_BOUND('',#17531,.T.);
#13051=FACE_OUTER_BOUND('',#17532,.T.);
#13052=FACE_OUTER_BOUND('',#17533,.T.);
#13053=FACE_OUTER_BOUND('',#17534,.T.);
#13054=FACE_OUTER_BOUND('',#17535,.T.);
#13055=FACE_OUTER_BOUND('',#17536,.T.);
#13056=FACE_OUTER_BOUND('',#17537,.T.);
#13057=FACE_OUTER_BOUND('',#17538,.T.);
#13058=FACE_OUTER_BOUND('',#17539,.T.);
#13059=FACE_OUTER_BOUND('',#17540,.T.);
#13060=FACE_OUTER_BOUND('',#17541,.T.);
#13061=FACE_OUTER_BOUND('',#17542,.T.);
#13062=FACE_OUTER_BOUND('',#17543,.T.);
#13063=FACE_OUTER_BOUND('',#17544,.T.);
#13064=FACE_OUTER_BOUND('',#17545,.T.);
#13065=FACE_OUTER_BOUND('',#17546,.T.);
#13066=FACE_OUTER_BOUND('',#17547,.T.);
#13067=FACE_OUTER_BOUND('',#17548,.T.);
#13068=FACE_OUTER_BOUND('',#17549,.T.);
#13069=FACE_OUTER_BOUND('',#17550,.T.);
#13070=FACE_OUTER_BOUND('',#17551,.T.);
#13071=FACE_OUTER_BOUND('',#17552,.T.);
#13072=FACE_OUTER_BOUND('',#17553,.T.);
#13073=FACE_OUTER_BOUND('',#17554,.T.);
#13074=FACE_OUTER_BOUND('',#17555,.T.);
#13075=FACE_OUTER_BOUND('',#17556,.T.);
#13076=FACE_OUTER_BOUND('',#17557,.T.);
#13077=FACE_OUTER_BOUND('',#17558,.T.);
#13078=FACE_OUTER_BOUND('',#17559,.T.);
#13079=FACE_OUTER_BOUND('',#17560,.T.);
#13080=FACE_OUTER_BOUND('',#17561,.T.);
#13081=FACE_OUTER_BOUND('',#17562,.T.);
#13082=FACE_OUTER_BOUND('',#17563,.T.);
#13083=FACE_OUTER_BOUND('',#17564,.T.);
#13084=FACE_OUTER_BOUND('',#17565,.T.);
#13085=FACE_OUTER_BOUND('',#17566,.T.);
#13086=FACE_OUTER_BOUND('',#17570,.T.);
#13087=FACE_OUTER_BOUND('',#17571,.T.);
#13088=FACE_OUTER_BOUND('',#17572,.T.);
#13089=FACE_OUTER_BOUND('',#17573,.T.);
#13090=FACE_OUTER_BOUND('',#17574,.T.);
#13091=FACE_OUTER_BOUND('',#17575,.T.);
#13092=FACE_OUTER_BOUND('',#17576,.T.);
#13093=FACE_OUTER_BOUND('',#17577,.T.);
#13094=FACE_OUTER_BOUND('',#17578,.T.);
#13095=FACE_OUTER_BOUND('',#17579,.T.);
#13096=FACE_OUTER_BOUND('',#17580,.T.);
#13097=FACE_OUTER_BOUND('',#17588,.T.);
#13098=FACE_OUTER_BOUND('',#17589,.T.);
#13099=FACE_OUTER_BOUND('',#17590,.T.);
#13100=FACE_OUTER_BOUND('',#17591,.T.);
#13101=FACE_OUTER_BOUND('',#17592,.T.);
#13102=FACE_OUTER_BOUND('',#17593,.T.);
#13103=FACE_OUTER_BOUND('',#17594,.T.);
#13104=FACE_OUTER_BOUND('',#17595,.T.);
#13105=FACE_OUTER_BOUND('',#17596,.T.);
#13106=FACE_OUTER_BOUND('',#17597,.T.);
#13107=FACE_OUTER_BOUND('',#17598,.T.);
#13108=FACE_OUTER_BOUND('',#17599,.T.);
#13109=FACE_OUTER_BOUND('',#17600,.T.);
#13110=FACE_OUTER_BOUND('',#17601,.T.);
#13111=FACE_OUTER_BOUND('',#17602,.T.);
#13112=FACE_OUTER_BOUND('',#17603,.T.);
#13113=FACE_OUTER_BOUND('',#17604,.T.);
#13114=FACE_OUTER_BOUND('',#17605,.T.);
#13115=FACE_OUTER_BOUND('',#17606,.T.);
#13116=FACE_OUTER_BOUND('',#17607,.T.);
#13117=FACE_OUTER_BOUND('',#17608,.T.);
#13118=FACE_OUTER_BOUND('',#17609,.T.);
#13119=FACE_OUTER_BOUND('',#17610,.T.);
#13120=FACE_OUTER_BOUND('',#17611,.T.);
#13121=FACE_OUTER_BOUND('',#17612,.T.);
#13122=FACE_OUTER_BOUND('',#17613,.T.);
#13123=FACE_OUTER_BOUND('',#17614,.T.);
#13124=FACE_OUTER_BOUND('',#17615,.T.);
#13125=FACE_OUTER_BOUND('',#17616,.T.);
#13126=FACE_OUTER_BOUND('',#17617,.T.);
#13127=FACE_OUTER_BOUND('',#17618,.T.);
#13128=FACE_OUTER_BOUND('',#17619,.T.);
#13129=FACE_OUTER_BOUND('',#17620,.T.);
#13130=FACE_OUTER_BOUND('',#17621,.T.);
#13131=FACE_OUTER_BOUND('',#17622,.T.);
#13132=FACE_OUTER_BOUND('',#17623,.T.);
#13133=FACE_OUTER_BOUND('',#17624,.T.);
#13134=FACE_OUTER_BOUND('',#17625,.T.);
#13135=FACE_OUTER_BOUND('',#17626,.T.);
#13136=FACE_OUTER_BOUND('',#17627,.T.);
#13137=FACE_OUTER_BOUND('',#17628,.T.);
#13138=FACE_OUTER_BOUND('',#17629,.T.);
#13139=FACE_OUTER_BOUND('',#17630,.T.);
#13140=FACE_OUTER_BOUND('',#17631,.T.);
#13141=FACE_OUTER_BOUND('',#17632,.T.);
#13142=FACE_OUTER_BOUND('',#17633,.T.);
#13143=FACE_OUTER_BOUND('',#17634,.T.);
#13144=FACE_OUTER_BOUND('',#17635,.T.);
#13145=FACE_OUTER_BOUND('',#17636,.T.);
#13146=FACE_OUTER_BOUND('',#17637,.T.);
#13147=FACE_OUTER_BOUND('',#17638,.T.);
#13148=FACE_OUTER_BOUND('',#17639,.T.);
#13149=FACE_OUTER_BOUND('',#17640,.T.);
#13150=FACE_OUTER_BOUND('',#17641,.T.);
#13151=FACE_OUTER_BOUND('',#17642,.T.);
#13152=FACE_OUTER_BOUND('',#17643,.T.);
#13153=FACE_OUTER_BOUND('',#17644,.T.);
#13154=FACE_OUTER_BOUND('',#17645,.T.);
#13155=FACE_OUTER_BOUND('',#17646,.T.);
#13156=FACE_OUTER_BOUND('',#17647,.T.);
#13157=FACE_OUTER_BOUND('',#17648,.T.);
#13158=FACE_OUTER_BOUND('',#17649,.T.);
#13159=FACE_OUTER_BOUND('',#17650,.T.);
#13160=FACE_OUTER_BOUND('',#17651,.T.);
#13161=FACE_OUTER_BOUND('',#17652,.T.);
#13162=FACE_OUTER_BOUND('',#17653,.T.);
#13163=FACE_OUTER_BOUND('',#17654,.T.);
#13164=FACE_OUTER_BOUND('',#17655,.T.);
#13165=FACE_OUTER_BOUND('',#17656,.T.);
#13166=FACE_OUTER_BOUND('',#17657,.T.);
#13167=FACE_OUTER_BOUND('',#17658,.T.);
#13168=FACE_OUTER_BOUND('',#17659,.T.);
#13169=FACE_OUTER_BOUND('',#17660,.T.);
#13170=FACE_OUTER_BOUND('',#17661,.T.);
#13171=FACE_OUTER_BOUND('',#17662,.T.);
#13172=FACE_OUTER_BOUND('',#17663,.T.);
#13173=FACE_OUTER_BOUND('',#17664,.T.);
#13174=FACE_OUTER_BOUND('',#17665,.T.);
#13175=FACE_OUTER_BOUND('',#17666,.T.);
#13176=FACE_OUTER_BOUND('',#17667,.T.);
#13177=FACE_OUTER_BOUND('',#17668,.T.);
#13178=FACE_OUTER_BOUND('',#17669,.T.);
#13179=FACE_OUTER_BOUND('',#17670,.T.);
#13180=FACE_OUTER_BOUND('',#17671,.T.);
#13181=FACE_OUTER_BOUND('',#17672,.T.);
#13182=FACE_OUTER_BOUND('',#17673,.T.);
#13183=FACE_OUTER_BOUND('',#17674,.T.);
#13184=FACE_OUTER_BOUND('',#17675,.T.);
#13185=FACE_OUTER_BOUND('',#17676,.T.);
#13186=FACE_OUTER_BOUND('',#17677,.T.);
#13187=FACE_OUTER_BOUND('',#17678,.T.);
#13188=FACE_OUTER_BOUND('',#17679,.T.);
#13189=FACE_OUTER_BOUND('',#17680,.T.);
#13190=FACE_OUTER_BOUND('',#17681,.T.);
#13191=FACE_OUTER_BOUND('',#17682,.T.);
#13192=FACE_OUTER_BOUND('',#17683,.T.);
#13193=FACE_OUTER_BOUND('',#17684,.T.);
#13194=FACE_OUTER_BOUND('',#17685,.T.);
#13195=FACE_OUTER_BOUND('',#17686,.T.);
#13196=FACE_OUTER_BOUND('',#17687,.T.);
#13197=FACE_OUTER_BOUND('',#17688,.T.);
#13198=FACE_OUTER_BOUND('',#17693,.T.);
#13199=FACE_OUTER_BOUND('',#17694,.T.);
#13200=FACE_OUTER_BOUND('',#17695,.T.);
#13201=FACE_OUTER_BOUND('',#17696,.T.);
#13202=FACE_OUTER_BOUND('',#17697,.T.);
#13203=FACE_OUTER_BOUND('',#17698,.T.);
#13204=FACE_OUTER_BOUND('',#17699,.T.);
#13205=FACE_OUTER_BOUND('',#17700,.T.);
#13206=FACE_OUTER_BOUND('',#17701,.T.);
#13207=FACE_OUTER_BOUND('',#17702,.T.);
#13208=FACE_OUTER_BOUND('',#17703,.T.);
#13209=FACE_OUTER_BOUND('',#17704,.T.);
#13210=FACE_OUTER_BOUND('',#17705,.T.);
#13211=FACE_OUTER_BOUND('',#17706,.T.);
#13212=FACE_OUTER_BOUND('',#17707,.T.);
#13213=FACE_OUTER_BOUND('',#17708,.T.);
#13214=FACE_OUTER_BOUND('',#17709,.T.);
#13215=FACE_OUTER_BOUND('',#17710,.T.);
#13216=FACE_OUTER_BOUND('',#17711,.T.);
#13217=FACE_OUTER_BOUND('',#17712,.T.);
#13218=FACE_OUTER_BOUND('',#17713,.T.);
#13219=FACE_OUTER_BOUND('',#17714,.T.);
#13220=FACE_OUTER_BOUND('',#17715,.T.);
#13221=FACE_OUTER_BOUND('',#17716,.T.);
#13222=FACE_OUTER_BOUND('',#17717,.T.);
#13223=FACE_OUTER_BOUND('',#17718,.T.);
#13224=FACE_OUTER_BOUND('',#17719,.T.);
#13225=FACE_OUTER_BOUND('',#17720,.T.);
#13226=FACE_OUTER_BOUND('',#17721,.T.);
#13227=FACE_OUTER_BOUND('',#17722,.T.);
#13228=FACE_OUTER_BOUND('',#17723,.T.);
#13229=FACE_OUTER_BOUND('',#17724,.T.);
#13230=FACE_OUTER_BOUND('',#17725,.T.);
#13231=FACE_OUTER_BOUND('',#17726,.T.);
#13232=FACE_OUTER_BOUND('',#17727,.T.);
#13233=FACE_OUTER_BOUND('',#17728,.T.);
#13234=FACE_OUTER_BOUND('',#17729,.T.);
#13235=FACE_OUTER_BOUND('',#17730,.T.);
#13236=FACE_OUTER_BOUND('',#17731,.T.);
#13237=FACE_OUTER_BOUND('',#17732,.T.);
#13238=FACE_OUTER_BOUND('',#17733,.T.);
#13239=FACE_OUTER_BOUND('',#17734,.T.);
#13240=FACE_OUTER_BOUND('',#17735,.T.);
#13241=FACE_OUTER_BOUND('',#17736,.T.);
#13242=FACE_OUTER_BOUND('',#17737,.T.);
#13243=FACE_OUTER_BOUND('',#17738,.T.);
#13244=FACE_OUTER_BOUND('',#17739,.T.);
#13245=FACE_OUTER_BOUND('',#17740,.T.);
#13246=FACE_OUTER_BOUND('',#17741,.T.);
#13247=FACE_OUTER_BOUND('',#17742,.T.);
#13248=FACE_OUTER_BOUND('',#17743,.T.);
#13249=FACE_OUTER_BOUND('',#17744,.T.);
#13250=FACE_OUTER_BOUND('',#17745,.T.);
#13251=FACE_OUTER_BOUND('',#17746,.T.);
#13252=FACE_OUTER_BOUND('',#17747,.T.);
#13253=FACE_OUTER_BOUND('',#17748,.T.);
#13254=FACE_OUTER_BOUND('',#17749,.T.);
#13255=FACE_OUTER_BOUND('',#17750,.T.);
#13256=FACE_OUTER_BOUND('',#17751,.T.);
#13257=FACE_OUTER_BOUND('',#17752,.T.);
#13258=FACE_OUTER_BOUND('',#17753,.T.);
#13259=FACE_OUTER_BOUND('',#17754,.T.);
#13260=FACE_OUTER_BOUND('',#17755,.T.);
#13261=FACE_OUTER_BOUND('',#17756,.T.);
#13262=FACE_OUTER_BOUND('',#17757,.T.);
#13263=FACE_OUTER_BOUND('',#17758,.T.);
#13264=FACE_OUTER_BOUND('',#17759,.T.);
#13265=FACE_OUTER_BOUND('',#17760,.T.);
#13266=FACE_OUTER_BOUND('',#17761,.T.);
#13267=FACE_OUTER_BOUND('',#17762,.T.);
#13268=FACE_OUTER_BOUND('',#17763,.T.);
#13269=FACE_OUTER_BOUND('',#17764,.T.);
#13270=FACE_OUTER_BOUND('',#17765,.T.);
#13271=FACE_OUTER_BOUND('',#17766,.T.);
#13272=FACE_OUTER_BOUND('',#17767,.T.);
#13273=FACE_OUTER_BOUND('',#17768,.T.);
#13274=FACE_OUTER_BOUND('',#17769,.T.);
#13275=FACE_OUTER_BOUND('',#17770,.T.);
#13276=FACE_OUTER_BOUND('',#17771,.T.);
#13277=FACE_OUTER_BOUND('',#17772,.T.);
#13278=FACE_OUTER_BOUND('',#17773,.T.);
#13279=FACE_OUTER_BOUND('',#17774,.T.);
#13280=FACE_OUTER_BOUND('',#17775,.T.);
#13281=FACE_OUTER_BOUND('',#17776,.T.);
#13282=FACE_OUTER_BOUND('',#17777,.T.);
#13283=FACE_OUTER_BOUND('',#17778,.T.);
#13284=FACE_OUTER_BOUND('',#17779,.T.);
#13285=FACE_OUTER_BOUND('',#17780,.T.);
#13286=FACE_OUTER_BOUND('',#17781,.T.);
#13287=FACE_OUTER_BOUND('',#17782,.T.);
#13288=FACE_OUTER_BOUND('',#17783,.T.);
#13289=FACE_OUTER_BOUND('',#17784,.T.);
#13290=FACE_OUTER_BOUND('',#17785,.T.);
#13291=FACE_OUTER_BOUND('',#17786,.T.);
#13292=FACE_OUTER_BOUND('',#17787,.T.);
#13293=FACE_OUTER_BOUND('',#17788,.T.);
#13294=FACE_OUTER_BOUND('',#17789,.T.);
#13295=FACE_OUTER_BOUND('',#17790,.T.);
#13296=FACE_OUTER_BOUND('',#17791,.T.);
#13297=FACE_OUTER_BOUND('',#17792,.T.);
#13298=FACE_OUTER_BOUND('',#17793,.T.);
#13299=FACE_OUTER_BOUND('',#17794,.T.);
#13300=FACE_OUTER_BOUND('',#17795,.T.);
#13301=FACE_OUTER_BOUND('',#17796,.T.);
#13302=FACE_OUTER_BOUND('',#17797,.T.);
#13303=FACE_OUTER_BOUND('',#17798,.T.);
#13304=FACE_OUTER_BOUND('',#17799,.T.);
#13305=FACE_OUTER_BOUND('',#17800,.T.);
#13306=FACE_OUTER_BOUND('',#17801,.T.);
#13307=FACE_OUTER_BOUND('',#17802,.T.);
#13308=FACE_OUTER_BOUND('',#17803,.T.);
#13309=FACE_OUTER_BOUND('',#17804,.T.);
#13310=FACE_OUTER_BOUND('',#17805,.T.);
#13311=FACE_OUTER_BOUND('',#17806,.T.);
#13312=FACE_OUTER_BOUND('',#17807,.T.);
#13313=FACE_OUTER_BOUND('',#17808,.T.);
#13314=FACE_OUTER_BOUND('',#17809,.T.);
#13315=FACE_OUTER_BOUND('',#17810,.T.);
#13316=FACE_OUTER_BOUND('',#17811,.T.);
#13317=FACE_OUTER_BOUND('',#17812,.T.);
#13318=FACE_OUTER_BOUND('',#17813,.T.);
#13319=FACE_OUTER_BOUND('',#17814,.T.);
#13320=FACE_OUTER_BOUND('',#17815,.T.);
#13321=FACE_OUTER_BOUND('',#17816,.T.);
#13322=FACE_OUTER_BOUND('',#17817,.T.);
#13323=FACE_OUTER_BOUND('',#17818,.T.);
#13324=FACE_OUTER_BOUND('',#17819,.T.);
#13325=FACE_OUTER_BOUND('',#17820,.T.);
#13326=FACE_OUTER_BOUND('',#17821,.T.);
#13327=FACE_OUTER_BOUND('',#17822,.T.);
#13328=FACE_OUTER_BOUND('',#17823,.T.);
#13329=FACE_OUTER_BOUND('',#17824,.T.);
#13330=FACE_OUTER_BOUND('',#17825,.T.);
#13331=FACE_OUTER_BOUND('',#17826,.T.);
#13332=FACE_OUTER_BOUND('',#17827,.T.);
#13333=FACE_OUTER_BOUND('',#17828,.T.);
#13334=FACE_OUTER_BOUND('',#17829,.T.);
#13335=FACE_OUTER_BOUND('',#17830,.T.);
#13336=FACE_OUTER_BOUND('',#17831,.T.);
#13337=FACE_OUTER_BOUND('',#17832,.T.);
#13338=FACE_OUTER_BOUND('',#17833,.T.);
#13339=FACE_OUTER_BOUND('',#17834,.T.);
#13340=FACE_OUTER_BOUND('',#17835,.T.);
#13341=FACE_OUTER_BOUND('',#17836,.T.);
#13342=FACE_OUTER_BOUND('',#17837,.T.);
#13343=FACE_OUTER_BOUND('',#17838,.T.);
#13344=FACE_OUTER_BOUND('',#17839,.T.);
#13345=FACE_OUTER_BOUND('',#17840,.T.);
#13346=FACE_OUTER_BOUND('',#17841,.T.);
#13347=FACE_OUTER_BOUND('',#17842,.T.);
#13348=FACE_OUTER_BOUND('',#17843,.T.);
#13349=FACE_OUTER_BOUND('',#17844,.T.);
#13350=FACE_OUTER_BOUND('',#17845,.T.);
#13351=FACE_OUTER_BOUND('',#17846,.T.);
#13352=FACE_OUTER_BOUND('',#17847,.T.);
#13353=FACE_OUTER_BOUND('',#17848,.T.);
#13354=FACE_OUTER_BOUND('',#17849,.T.);
#13355=FACE_OUTER_BOUND('',#17850,.T.);
#13356=FACE_OUTER_BOUND('',#17851,.T.);
#13357=FACE_OUTER_BOUND('',#17852,.T.);
#13358=FACE_OUTER_BOUND('',#17853,.T.);
#13359=FACE_OUTER_BOUND('',#17854,.T.);
#13360=FACE_OUTER_BOUND('',#17855,.T.);
#13361=FACE_OUTER_BOUND('',#17856,.T.);
#13362=FACE_OUTER_BOUND('',#17857,.T.);
#13363=FACE_OUTER_BOUND('',#17858,.T.);
#13364=FACE_OUTER_BOUND('',#17859,.T.);
#13365=FACE_OUTER_BOUND('',#17860,.T.);
#13366=FACE_OUTER_BOUND('',#17861,.T.);
#13367=FACE_OUTER_BOUND('',#17862,.T.);
#13368=FACE_OUTER_BOUND('',#17863,.T.);
#13369=FACE_OUTER_BOUND('',#17864,.T.);
#13370=FACE_OUTER_BOUND('',#17865,.T.);
#13371=FACE_OUTER_BOUND('',#17866,.T.);
#13372=FACE_OUTER_BOUND('',#17867,.T.);
#13373=FACE_OUTER_BOUND('',#17868,.T.);
#13374=FACE_OUTER_BOUND('',#17869,.T.);
#13375=FACE_OUTER_BOUND('',#17870,.T.);
#13376=FACE_OUTER_BOUND('',#17871,.T.);
#13377=FACE_OUTER_BOUND('',#17872,.T.);
#13378=FACE_OUTER_BOUND('',#17873,.T.);
#13379=FACE_OUTER_BOUND('',#17874,.T.);
#13380=FACE_OUTER_BOUND('',#17875,.T.);
#13381=FACE_OUTER_BOUND('',#17876,.T.);
#13382=FACE_OUTER_BOUND('',#17877,.T.);
#13383=FACE_OUTER_BOUND('',#17878,.T.);
#13384=FACE_OUTER_BOUND('',#17879,.T.);
#13385=FACE_OUTER_BOUND('',#17880,.T.);
#13386=FACE_OUTER_BOUND('',#17881,.T.);
#13387=FACE_OUTER_BOUND('',#17882,.T.);
#13388=FACE_OUTER_BOUND('',#17883,.T.);
#13389=FACE_OUTER_BOUND('',#17884,.T.);
#13390=FACE_OUTER_BOUND('',#17885,.T.);
#13391=FACE_OUTER_BOUND('',#17886,.T.);
#13392=FACE_OUTER_BOUND('',#17887,.T.);
#13393=FACE_OUTER_BOUND('',#17888,.T.);
#13394=FACE_OUTER_BOUND('',#17889,.T.);
#13395=FACE_OUTER_BOUND('',#17890,.T.);
#13396=FACE_OUTER_BOUND('',#17891,.T.);
#13397=FACE_OUTER_BOUND('',#17892,.T.);
#13398=FACE_OUTER_BOUND('',#17893,.T.);
#13399=FACE_OUTER_BOUND('',#17894,.T.);
#13400=FACE_OUTER_BOUND('',#17895,.T.);
#13401=FACE_OUTER_BOUND('',#17896,.T.);
#13402=FACE_OUTER_BOUND('',#17897,.T.);
#13403=FACE_OUTER_BOUND('',#17898,.T.);
#13404=FACE_OUTER_BOUND('',#17899,.T.);
#13405=FACE_OUTER_BOUND('',#17900,.T.);
#13406=FACE_OUTER_BOUND('',#17901,.T.);
#13407=FACE_OUTER_BOUND('',#17902,.T.);
#13408=FACE_OUTER_BOUND('',#17903,.T.);
#13409=FACE_OUTER_BOUND('',#17904,.T.);
#13410=FACE_OUTER_BOUND('',#17905,.T.);
#13411=FACE_OUTER_BOUND('',#17906,.T.);
#13412=FACE_OUTER_BOUND('',#17907,.T.);
#13413=FACE_OUTER_BOUND('',#17908,.T.);
#13414=FACE_OUTER_BOUND('',#17909,.T.);
#13415=FACE_OUTER_BOUND('',#17910,.T.);
#13416=FACE_OUTER_BOUND('',#17911,.T.);
#13417=FACE_OUTER_BOUND('',#17912,.T.);
#13418=FACE_OUTER_BOUND('',#17913,.T.);
#13419=FACE_OUTER_BOUND('',#17914,.T.);
#13420=FACE_OUTER_BOUND('',#17915,.T.);
#13421=FACE_OUTER_BOUND('',#17916,.T.);
#13422=FACE_OUTER_BOUND('',#17917,.T.);
#13423=FACE_OUTER_BOUND('',#17918,.T.);
#13424=FACE_OUTER_BOUND('',#17919,.T.);
#13425=FACE_OUTER_BOUND('',#17920,.T.);
#13426=FACE_OUTER_BOUND('',#17921,.T.);
#13427=FACE_OUTER_BOUND('',#17922,.T.);
#13428=FACE_OUTER_BOUND('',#17923,.T.);
#13429=FACE_OUTER_BOUND('',#17924,.T.);
#13430=FACE_OUTER_BOUND('',#17925,.T.);
#13431=FACE_OUTER_BOUND('',#17926,.T.);
#13432=FACE_OUTER_BOUND('',#17927,.T.);
#13433=FACE_OUTER_BOUND('',#17928,.T.);
#13434=FACE_OUTER_BOUND('',#17929,.T.);
#13435=FACE_OUTER_BOUND('',#17930,.T.);
#13436=FACE_OUTER_BOUND('',#17931,.T.);
#13437=FACE_OUTER_BOUND('',#17932,.T.);
#13438=FACE_OUTER_BOUND('',#17933,.T.);
#13439=FACE_OUTER_BOUND('',#17937,.T.);
#13440=FACE_OUTER_BOUND('',#17938,.T.);
#13441=FACE_OUTER_BOUND('',#17939,.T.);
#13442=FACE_OUTER_BOUND('',#17940,.T.);
#13443=FACE_OUTER_BOUND('',#17941,.T.);
#13444=FACE_OUTER_BOUND('',#17942,.T.);
#13445=FACE_OUTER_BOUND('',#17943,.T.);
#13446=FACE_OUTER_BOUND('',#17944,.T.);
#13447=FACE_OUTER_BOUND('',#17945,.T.);
#13448=FACE_OUTER_BOUND('',#17946,.T.);
#13449=FACE_OUTER_BOUND('',#17947,.T.);
#13450=FACE_OUTER_BOUND('',#17948,.T.);
#13451=FACE_OUTER_BOUND('',#17949,.T.);
#13452=FACE_OUTER_BOUND('',#17950,.T.);
#13453=FACE_OUTER_BOUND('',#17951,.T.);
#13454=FACE_OUTER_BOUND('',#17952,.T.);
#13455=FACE_OUTER_BOUND('',#17953,.T.);
#13456=FACE_OUTER_BOUND('',#17954,.T.);
#13457=FACE_OUTER_BOUND('',#17955,.T.);
#13458=FACE_OUTER_BOUND('',#17956,.T.);
#13459=FACE_OUTER_BOUND('',#17957,.T.);
#13460=FACE_OUTER_BOUND('',#17958,.T.);
#13461=FACE_OUTER_BOUND('',#17959,.T.);
#13462=FACE_OUTER_BOUND('',#17960,.T.);
#13463=FACE_OUTER_BOUND('',#17961,.T.);
#13464=FACE_OUTER_BOUND('',#17962,.T.);
#13465=FACE_OUTER_BOUND('',#17963,.T.);
#13466=FACE_OUTER_BOUND('',#17964,.T.);
#13467=FACE_OUTER_BOUND('',#17965,.T.);
#13468=FACE_OUTER_BOUND('',#17967,.T.);
#13469=FACE_OUTER_BOUND('',#17968,.T.);
#13470=FACE_OUTER_BOUND('',#17969,.T.);
#13471=FACE_OUTER_BOUND('',#17970,.T.);
#13472=FACE_OUTER_BOUND('',#17971,.T.);
#13473=FACE_OUTER_BOUND('',#17972,.T.);
#13474=FACE_OUTER_BOUND('',#17973,.T.);
#13475=FACE_OUTER_BOUND('',#17974,.T.);
#13476=FACE_OUTER_BOUND('',#17975,.T.);
#13477=FACE_OUTER_BOUND('',#17976,.T.);
#13478=FACE_OUTER_BOUND('',#17977,.T.);
#13479=FACE_OUTER_BOUND('',#17978,.T.);
#13480=FACE_OUTER_BOUND('',#17979,.T.);
#13481=FACE_OUTER_BOUND('',#17980,.T.);
#13482=FACE_OUTER_BOUND('',#17981,.T.);
#13483=FACE_OUTER_BOUND('',#17982,.T.);
#13484=FACE_OUTER_BOUND('',#17983,.T.);
#13485=FACE_OUTER_BOUND('',#17984,.T.);
#13486=FACE_OUTER_BOUND('',#17985,.T.);
#13487=FACE_OUTER_BOUND('',#17986,.T.);
#13488=FACE_OUTER_BOUND('',#17987,.T.);
#13489=FACE_OUTER_BOUND('',#17988,.T.);
#13490=FACE_OUTER_BOUND('',#17989,.T.);
#13491=FACE_OUTER_BOUND('',#17990,.T.);
#13492=FACE_OUTER_BOUND('',#17991,.T.);
#13493=FACE_OUTER_BOUND('',#17992,.T.);
#13494=FACE_OUTER_BOUND('',#17993,.T.);
#13495=FACE_OUTER_BOUND('',#17994,.T.);
#13496=FACE_OUTER_BOUND('',#17995,.T.);
#13497=FACE_OUTER_BOUND('',#17996,.T.);
#13498=FACE_OUTER_BOUND('',#17997,.T.);
#13499=FACE_OUTER_BOUND('',#17998,.T.);
#13500=FACE_OUTER_BOUND('',#17999,.T.);
#13501=FACE_OUTER_BOUND('',#18000,.T.);
#13502=FACE_OUTER_BOUND('',#18001,.T.);
#13503=FACE_OUTER_BOUND('',#18002,.T.);
#13504=FACE_OUTER_BOUND('',#18003,.T.);
#13505=FACE_OUTER_BOUND('',#18004,.T.);
#13506=FACE_OUTER_BOUND('',#18005,.T.);
#13507=FACE_OUTER_BOUND('',#18006,.T.);
#13508=FACE_OUTER_BOUND('',#18007,.T.);
#13509=FACE_OUTER_BOUND('',#18008,.T.);
#13510=FACE_OUTER_BOUND('',#18009,.T.);
#13511=FACE_OUTER_BOUND('',#18010,.T.);
#13512=FACE_OUTER_BOUND('',#18011,.T.);
#13513=FACE_OUTER_BOUND('',#18012,.T.);
#13514=FACE_OUTER_BOUND('',#18013,.T.);
#13515=FACE_OUTER_BOUND('',#18014,.T.);
#13516=FACE_OUTER_BOUND('',#18015,.T.);
#13517=FACE_OUTER_BOUND('',#18016,.T.);
#13518=FACE_OUTER_BOUND('',#18017,.T.);
#13519=FACE_OUTER_BOUND('',#18018,.T.);
#13520=FACE_OUTER_BOUND('',#18019,.T.);
#13521=FACE_OUTER_BOUND('',#18020,.T.);
#13522=FACE_OUTER_BOUND('',#18027,.T.);
#13523=FACE_OUTER_BOUND('',#18028,.T.);
#13524=FACE_OUTER_BOUND('',#18029,.T.);
#13525=FACE_OUTER_BOUND('',#18030,.T.);
#13526=FACE_OUTER_BOUND('',#18031,.T.);
#13527=FACE_OUTER_BOUND('',#18032,.T.);
#13528=FACE_OUTER_BOUND('',#18033,.T.);
#13529=FACE_OUTER_BOUND('',#18034,.T.);
#13530=FACE_OUTER_BOUND('',#18035,.T.);
#13531=FACE_OUTER_BOUND('',#18036,.T.);
#13532=FACE_OUTER_BOUND('',#18037,.T.);
#13533=FACE_OUTER_BOUND('',#18038,.T.);
#13534=FACE_OUTER_BOUND('',#18039,.T.);
#13535=FACE_OUTER_BOUND('',#18040,.T.);
#13536=FACE_OUTER_BOUND('',#18041,.T.);
#13537=FACE_OUTER_BOUND('',#18042,.T.);
#13538=FACE_OUTER_BOUND('',#18043,.T.);
#13539=FACE_OUTER_BOUND('',#18044,.T.);
#13540=FACE_OUTER_BOUND('',#18045,.T.);
#13541=FACE_OUTER_BOUND('',#18046,.T.);
#13542=FACE_OUTER_BOUND('',#18047,.T.);
#13543=FACE_OUTER_BOUND('',#18048,.T.);
#13544=FACE_OUTER_BOUND('',#18049,.T.);
#13545=FACE_OUTER_BOUND('',#18050,.T.);
#13546=FACE_OUTER_BOUND('',#18051,.T.);
#13547=FACE_OUTER_BOUND('',#18052,.T.);
#13548=FACE_OUTER_BOUND('',#18053,.T.);
#13549=FACE_OUTER_BOUND('',#18054,.T.);
#13550=FACE_OUTER_BOUND('',#18055,.T.);
#13551=FACE_OUTER_BOUND('',#18056,.T.);
#13552=FACE_OUTER_BOUND('',#18057,.T.);
#13553=FACE_OUTER_BOUND('',#18058,.T.);
#13554=FACE_OUTER_BOUND('',#18059,.T.);
#13555=FACE_OUTER_BOUND('',#18060,.T.);
#13556=FACE_OUTER_BOUND('',#18061,.T.);
#13557=FACE_OUTER_BOUND('',#18062,.T.);
#13558=FACE_OUTER_BOUND('',#18063,.T.);
#13559=FACE_OUTER_BOUND('',#18064,.T.);
#13560=FACE_OUTER_BOUND('',#18065,.T.);
#13561=FACE_OUTER_BOUND('',#18066,.T.);
#13562=FACE_OUTER_BOUND('',#18067,.T.);
#13563=FACE_OUTER_BOUND('',#18068,.T.);
#13564=FACE_OUTER_BOUND('',#18069,.T.);
#13565=FACE_OUTER_BOUND('',#18070,.T.);
#13566=FACE_OUTER_BOUND('',#18071,.T.);
#13567=FACE_OUTER_BOUND('',#18073,.T.);
#13568=FACE_OUTER_BOUND('',#18076,.T.);
#13569=FACE_OUTER_BOUND('',#18077,.T.);
#13570=FACE_OUTER_BOUND('',#18078,.T.);
#13571=FACE_OUTER_BOUND('',#18079,.T.);
#13572=FACE_OUTER_BOUND('',#18080,.T.);
#13573=FACE_OUTER_BOUND('',#18081,.T.);
#13574=FACE_OUTER_BOUND('',#18082,.T.);
#13575=FACE_OUTER_BOUND('',#18083,.T.);
#13576=FACE_OUTER_BOUND('',#18084,.T.);
#13577=FACE_OUTER_BOUND('',#18085,.T.);
#13578=FACE_OUTER_BOUND('',#18086,.T.);
#13579=FACE_OUTER_BOUND('',#18087,.T.);
#13580=FACE_OUTER_BOUND('',#18088,.T.);
#13581=FACE_OUTER_BOUND('',#18089,.T.);
#13582=FACE_OUTER_BOUND('',#18090,.T.);
#13583=FACE_OUTER_BOUND('',#18091,.T.);
#13584=FACE_OUTER_BOUND('',#18092,.T.);
#13585=FACE_OUTER_BOUND('',#18093,.T.);
#13586=FACE_OUTER_BOUND('',#18094,.T.);
#13587=FACE_OUTER_BOUND('',#18095,.T.);
#13588=FACE_OUTER_BOUND('',#18096,.T.);
#13589=FACE_OUTER_BOUND('',#18097,.T.);
#13590=FACE_OUTER_BOUND('',#18098,.T.);
#13591=FACE_OUTER_BOUND('',#18099,.T.);
#13592=FACE_OUTER_BOUND('',#18100,.T.);
#13593=FACE_OUTER_BOUND('',#18101,.T.);
#13594=FACE_OUTER_BOUND('',#18102,.T.);
#13595=FACE_OUTER_BOUND('',#18103,.T.);
#13596=FACE_OUTER_BOUND('',#18104,.T.);
#13597=FACE_OUTER_BOUND('',#18105,.T.);
#13598=FACE_OUTER_BOUND('',#18106,.T.);
#13599=FACE_OUTER_BOUND('',#18107,.T.);
#13600=FACE_OUTER_BOUND('',#18108,.T.);
#13601=FACE_OUTER_BOUND('',#18109,.T.);
#13602=FACE_OUTER_BOUND('',#18110,.T.);
#13603=FACE_OUTER_BOUND('',#18111,.T.);
#13604=FACE_OUTER_BOUND('',#18112,.T.);
#13605=FACE_OUTER_BOUND('',#18113,.T.);
#13606=FACE_OUTER_BOUND('',#18114,.T.);
#13607=FACE_OUTER_BOUND('',#18115,.T.);
#13608=FACE_OUTER_BOUND('',#18116,.T.);
#13609=FACE_OUTER_BOUND('',#18117,.T.);
#13610=FACE_OUTER_BOUND('',#18118,.T.);
#13611=FACE_OUTER_BOUND('',#18120,.T.);
#13612=FACE_OUTER_BOUND('',#18121,.T.);
#13613=FACE_OUTER_BOUND('',#18123,.T.);
#13614=FACE_OUTER_BOUND('',#18125,.T.);
#13615=FACE_OUTER_BOUND('',#18126,.T.);
#13616=FACE_OUTER_BOUND('',#18127,.T.);
#13617=FACE_OUTER_BOUND('',#18128,.T.);
#13618=FACE_OUTER_BOUND('',#18129,.T.);
#13619=FACE_OUTER_BOUND('',#18130,.T.);
#13620=FACE_OUTER_BOUND('',#18131,.T.);
#13621=FACE_OUTER_BOUND('',#18132,.T.);
#13622=FACE_OUTER_BOUND('',#18133,.T.);
#13623=FACE_OUTER_BOUND('',#18134,.T.);
#13624=FACE_OUTER_BOUND('',#18135,.T.);
#13625=FACE_OUTER_BOUND('',#18136,.T.);
#13626=FACE_OUTER_BOUND('',#18137,.T.);
#13627=FACE_OUTER_BOUND('',#18138,.T.);
#13628=FACE_OUTER_BOUND('',#18139,.T.);
#13629=FACE_OUTER_BOUND('',#18140,.T.);
#13630=FACE_OUTER_BOUND('',#18141,.T.);
#13631=FACE_OUTER_BOUND('',#18143,.T.);
#13632=FACE_OUTER_BOUND('',#18144,.T.);
#13633=FACE_OUTER_BOUND('',#18145,.T.);
#13634=FACE_OUTER_BOUND('',#18146,.T.);
#13635=FACE_OUTER_BOUND('',#18147,.T.);
#13636=FACE_OUTER_BOUND('',#18148,.T.);
#13637=FACE_OUTER_BOUND('',#18149,.T.);
#13638=FACE_OUTER_BOUND('',#18150,.T.);
#13639=FACE_OUTER_BOUND('',#18151,.T.);
#13640=FACE_OUTER_BOUND('',#18152,.T.);
#13641=FACE_OUTER_BOUND('',#18153,.T.);
#13642=FACE_OUTER_BOUND('',#18154,.T.);
#13643=FACE_OUTER_BOUND('',#18155,.T.);
#13644=FACE_OUTER_BOUND('',#18156,.T.);
#13645=FACE_OUTER_BOUND('',#18157,.T.);
#13646=FACE_OUTER_BOUND('',#18159,.T.);
#13647=FACE_OUTER_BOUND('',#18161,.T.);
#13648=FACE_OUTER_BOUND('',#18163,.T.);
#13649=FACE_OUTER_BOUND('',#18164,.T.);
#13650=FACE_OUTER_BOUND('',#18166,.T.);
#13651=FACE_OUTER_BOUND('',#18167,.T.);
#13652=FACE_OUTER_BOUND('',#18168,.T.);
#13653=FACE_OUTER_BOUND('',#18170,.T.);
#13654=FACE_OUTER_BOUND('',#18171,.T.);
#13655=FACE_OUTER_BOUND('',#18172,.T.);
#13656=FACE_OUTER_BOUND('',#18174,.T.);
#13657=FACE_OUTER_BOUND('',#18175,.T.);
#13658=FACE_OUTER_BOUND('',#18176,.T.);
#13659=FACE_OUTER_BOUND('',#18177,.T.);
#13660=FACE_OUTER_BOUND('',#18183,.T.);
#13661=FACE_OUTER_BOUND('',#18184,.T.);
#13662=FACE_OUTER_BOUND('',#18185,.T.);
#13663=FACE_OUTER_BOUND('',#18186,.T.);
#13664=FACE_OUTER_BOUND('',#18187,.T.);
#13665=FACE_OUTER_BOUND('',#18188,.T.);
#13666=FACE_OUTER_BOUND('',#18194,.T.);
#13667=FACE_OUTER_BOUND('',#18195,.T.);
#13668=FACE_OUTER_BOUND('',#18196,.T.);
#13669=FACE_OUTER_BOUND('',#18197,.T.);
#13670=FACE_OUTER_BOUND('',#18198,.T.);
#13671=FACE_OUTER_BOUND('',#18199,.T.);
#13672=FACE_OUTER_BOUND('',#18200,.T.);
#13673=FACE_OUTER_BOUND('',#18201,.T.);
#13674=FACE_OUTER_BOUND('',#18202,.T.);
#13675=FACE_OUTER_BOUND('',#18203,.T.);
#13676=FACE_OUTER_BOUND('',#18204,.T.);
#13677=FACE_OUTER_BOUND('',#18205,.T.);
#13678=FACE_OUTER_BOUND('',#18206,.T.);
#13679=FACE_OUTER_BOUND('',#18207,.T.);
#13680=FACE_OUTER_BOUND('',#18208,.T.);
#13681=FACE_OUTER_BOUND('',#18209,.T.);
#13682=FACE_OUTER_BOUND('',#18210,.T.);
#13683=FACE_OUTER_BOUND('',#18211,.T.);
#13684=FACE_OUTER_BOUND('',#18212,.T.);
#13685=FACE_OUTER_BOUND('',#18213,.T.);
#13686=FACE_OUTER_BOUND('',#18214,.T.);
#13687=FACE_OUTER_BOUND('',#18215,.T.);
#13688=FACE_OUTER_BOUND('',#18216,.T.);
#13689=FACE_OUTER_BOUND('',#18217,.T.);
#13690=FACE_OUTER_BOUND('',#18218,.T.);
#13691=FACE_OUTER_BOUND('',#18219,.T.);
#13692=FACE_OUTER_BOUND('',#18220,.T.);
#13693=FACE_OUTER_BOUND('',#18221,.T.);
#13694=FACE_OUTER_BOUND('',#18222,.T.);
#13695=FACE_OUTER_BOUND('',#18223,.T.);
#13696=FACE_OUTER_BOUND('',#18224,.T.);
#13697=FACE_OUTER_BOUND('',#18225,.T.);
#13698=FACE_OUTER_BOUND('',#18226,.T.);
#13699=FACE_OUTER_BOUND('',#18227,.T.);
#13700=FACE_OUTER_BOUND('',#18228,.T.);
#13701=FACE_OUTER_BOUND('',#18229,.T.);
#13702=FACE_OUTER_BOUND('',#18230,.T.);
#13703=FACE_OUTER_BOUND('',#18231,.T.);
#13704=FACE_OUTER_BOUND('',#18232,.T.);
#13705=FACE_OUTER_BOUND('',#18233,.T.);
#13706=FACE_OUTER_BOUND('',#18234,.T.);
#13707=FACE_OUTER_BOUND('',#18236,.T.);
#13708=FACE_OUTER_BOUND('',#18237,.T.);
#13709=FACE_OUTER_BOUND('',#18239,.T.);
#13710=FACE_OUTER_BOUND('',#18240,.T.);
#13711=FACE_OUTER_BOUND('',#18241,.T.);
#13712=FACE_OUTER_BOUND('',#18242,.T.);
#13713=FACE_OUTER_BOUND('',#18243,.T.);
#13714=FACE_OUTER_BOUND('',#18245,.T.);
#13715=FACE_OUTER_BOUND('',#18246,.T.);
#13716=FACE_OUTER_BOUND('',#18247,.T.);
#13717=FACE_OUTER_BOUND('',#18248,.T.);
#13718=FACE_OUTER_BOUND('',#18249,.T.);
#13719=FACE_OUTER_BOUND('',#18250,.T.);
#13720=FACE_OUTER_BOUND('',#18251,.T.);
#13721=FACE_OUTER_BOUND('',#18252,.T.);
#13722=FACE_OUTER_BOUND('',#18253,.T.);
#13723=FACE_OUTER_BOUND('',#18254,.T.);
#13724=FACE_OUTER_BOUND('',#18255,.T.);
#13725=FACE_OUTER_BOUND('',#18256,.T.);
#13726=FACE_OUTER_BOUND('',#18257,.T.);
#13727=FACE_OUTER_BOUND('',#18259,.T.);
#13728=FACE_OUTER_BOUND('',#18260,.T.);
#13729=FACE_OUTER_BOUND('',#18261,.T.);
#13730=FACE_OUTER_BOUND('',#18262,.T.);
#13731=FACE_OUTER_BOUND('',#18263,.T.);
#13732=FACE_OUTER_BOUND('',#18264,.T.);
#13733=FACE_OUTER_BOUND('',#18265,.T.);
#13734=FACE_OUTER_BOUND('',#18266,.T.);
#13735=FACE_OUTER_BOUND('',#18267,.T.);
#13736=FACE_OUTER_BOUND('',#18269,.T.);
#13737=FACE_OUTER_BOUND('',#18270,.T.);
#13738=FACE_OUTER_BOUND('',#18272,.T.);
#13739=FACE_OUTER_BOUND('',#18273,.T.);
#13740=FACE_OUTER_BOUND('',#18274,.T.);
#13741=FACE_OUTER_BOUND('',#18275,.T.);
#13742=FACE_OUTER_BOUND('',#18277,.T.);
#13743=FACE_OUTER_BOUND('',#18278,.T.);
#13744=FACE_OUTER_BOUND('',#18279,.T.);
#13745=FACE_OUTER_BOUND('',#18280,.T.);
#13746=FACE_OUTER_BOUND('',#18281,.T.);
#13747=FACE_OUTER_BOUND('',#18283,.T.);
#13748=FACE_OUTER_BOUND('',#18284,.T.);
#13749=FACE_OUTER_BOUND('',#18285,.T.);
#13750=FACE_OUTER_BOUND('',#18286,.T.);
#13751=FACE_OUTER_BOUND('',#18287,.T.);
#13752=FACE_OUTER_BOUND('',#18288,.T.);
#13753=FACE_OUTER_BOUND('',#18291,.T.);
#13754=FACE_OUTER_BOUND('',#18292,.T.);
#13755=FACE_OUTER_BOUND('',#18293,.T.);
#13756=FACE_OUTER_BOUND('',#18294,.T.);
#13757=FACE_OUTER_BOUND('',#18295,.T.);
#13758=FACE_OUTER_BOUND('',#18296,.T.);
#13759=FACE_OUTER_BOUND('',#18297,.T.);
#13760=FACE_OUTER_BOUND('',#18299,.T.);
#13761=FACE_OUTER_BOUND('',#18300,.T.);
#13762=FACE_OUTER_BOUND('',#18301,.T.);
#13763=FACE_OUTER_BOUND('',#18302,.T.);
#13764=FACE_OUTER_BOUND('',#18303,.T.);
#13765=FACE_OUTER_BOUND('',#18304,.T.);
#13766=FACE_OUTER_BOUND('',#18305,.T.);
#13767=FACE_OUTER_BOUND('',#18306,.T.);
#13768=FACE_OUTER_BOUND('',#18307,.T.);
#13769=FACE_OUTER_BOUND('',#18308,.T.);
#13770=FACE_OUTER_BOUND('',#18309,.T.);
#13771=FACE_OUTER_BOUND('',#18310,.T.);
#13772=FACE_OUTER_BOUND('',#18311,.T.);
#13773=FACE_OUTER_BOUND('',#18312,.T.);
#13774=FACE_OUTER_BOUND('',#18313,.T.);
#13775=FACE_OUTER_BOUND('',#18314,.T.);
#13776=FACE_OUTER_BOUND('',#18315,.T.);
#13777=FACE_OUTER_BOUND('',#18316,.T.);
#13778=FACE_OUTER_BOUND('',#18317,.T.);
#13779=FACE_OUTER_BOUND('',#18318,.T.);
#13780=FACE_OUTER_BOUND('',#18319,.T.);
#13781=FACE_OUTER_BOUND('',#18320,.T.);
#13782=FACE_OUTER_BOUND('',#18321,.T.);
#13783=FACE_OUTER_BOUND('',#18322,.T.);
#13784=FACE_OUTER_BOUND('',#18323,.T.);
#13785=FACE_OUTER_BOUND('',#18324,.T.);
#13786=FACE_OUTER_BOUND('',#18325,.T.);
#13787=FACE_OUTER_BOUND('',#18326,.T.);
#13788=FACE_OUTER_BOUND('',#18327,.T.);
#13789=FACE_OUTER_BOUND('',#18329,.T.);
#13790=FACE_OUTER_BOUND('',#18330,.T.);
#13791=FACE_OUTER_BOUND('',#18331,.T.);
#13792=FACE_OUTER_BOUND('',#18333,.T.);
#13793=FACE_OUTER_BOUND('',#18335,.T.);
#13794=FACE_OUTER_BOUND('',#18336,.T.);
#13795=FACE_OUTER_BOUND('',#18337,.T.);
#13796=FACE_OUTER_BOUND('',#18338,.T.);
#13797=FACE_OUTER_BOUND('',#18339,.T.);
#13798=FACE_OUTER_BOUND('',#18340,.T.);
#13799=FACE_OUTER_BOUND('',#18341,.T.);
#13800=FACE_OUTER_BOUND('',#18342,.T.);
#13801=FACE_OUTER_BOUND('',#18344,.T.);
#13802=FACE_OUTER_BOUND('',#18345,.T.);
#13803=FACE_OUTER_BOUND('',#18346,.T.);
#13804=FACE_OUTER_BOUND('',#18347,.T.);
#13805=FACE_OUTER_BOUND('',#18348,.T.);
#13806=FACE_OUTER_BOUND('',#18349,.T.);
#13807=FACE_OUTER_BOUND('',#18350,.T.);
#13808=FACE_OUTER_BOUND('',#18351,.T.);
#13809=FACE_OUTER_BOUND('',#18352,.T.);
#13810=FACE_OUTER_BOUND('',#18353,.T.);
#13811=FACE_OUTER_BOUND('',#18354,.T.);
#13812=FACE_OUTER_BOUND('',#18355,.T.);
#13813=FACE_OUTER_BOUND('',#18356,.T.);
#13814=FACE_OUTER_BOUND('',#18357,.T.);
#13815=FACE_OUTER_BOUND('',#18358,.T.);
#13816=FACE_OUTER_BOUND('',#18359,.T.);
#13817=FACE_OUTER_BOUND('',#18360,.T.);
#13818=FACE_OUTER_BOUND('',#18361,.T.);
#13819=FACE_OUTER_BOUND('',#18362,.T.);
#13820=FACE_OUTER_BOUND('',#18363,.T.);
#13821=FACE_OUTER_BOUND('',#18364,.T.);
#13822=FACE_OUTER_BOUND('',#18365,.T.);
#13823=FACE_OUTER_BOUND('',#18366,.T.);
#13824=FACE_OUTER_BOUND('',#18367,.T.);
#13825=FACE_OUTER_BOUND('',#18368,.T.);
#13826=FACE_OUTER_BOUND('',#18369,.T.);
#13827=FACE_OUTER_BOUND('',#18370,.T.);
#13828=FACE_OUTER_BOUND('',#18371,.T.);
#13829=FACE_OUTER_BOUND('',#18372,.T.);
#13830=FACE_OUTER_BOUND('',#18373,.T.);
#13831=FACE_OUTER_BOUND('',#18374,.T.);
#13832=FACE_OUTER_BOUND('',#18375,.T.);
#13833=FACE_OUTER_BOUND('',#18376,.T.);
#13834=FACE_OUTER_BOUND('',#18377,.T.);
#13835=FACE_OUTER_BOUND('',#18378,.T.);
#13836=FACE_OUTER_BOUND('',#18379,.T.);
#13837=FACE_OUTER_BOUND('',#18380,.T.);
#13838=FACE_OUTER_BOUND('',#18381,.T.);
#13839=FACE_OUTER_BOUND('',#18383,.T.);
#13840=FACE_OUTER_BOUND('',#18384,.T.);
#13841=FACE_OUTER_BOUND('',#18385,.T.);
#13842=FACE_OUTER_BOUND('',#18386,.T.);
#13843=FACE_OUTER_BOUND('',#18387,.T.);
#13844=FACE_OUTER_BOUND('',#18388,.T.);
#13845=FACE_OUTER_BOUND('',#18389,.T.);
#13846=FACE_OUTER_BOUND('',#18390,.T.);
#13847=FACE_OUTER_BOUND('',#18391,.T.);
#13848=FACE_OUTER_BOUND('',#18392,.T.);
#13849=FACE_OUTER_BOUND('',#18393,.T.);
#13850=FACE_OUTER_BOUND('',#18394,.T.);
#13851=FACE_OUTER_BOUND('',#18395,.T.);
#13852=FACE_OUTER_BOUND('',#18396,.T.);
#13853=FACE_OUTER_BOUND('',#18397,.T.);
#13854=FACE_OUTER_BOUND('',#18398,.T.);
#13855=FACE_OUTER_BOUND('',#18399,.T.);
#13856=FACE_OUTER_BOUND('',#18400,.T.);
#13857=FACE_OUTER_BOUND('',#18401,.T.);
#13858=FACE_OUTER_BOUND('',#18402,.T.);
#13859=FACE_OUTER_BOUND('',#18403,.T.);
#13860=FACE_OUTER_BOUND('',#18404,.T.);
#13861=FACE_OUTER_BOUND('',#18405,.T.);
#13862=FACE_OUTER_BOUND('',#18406,.T.);
#13863=FACE_OUTER_BOUND('',#18407,.T.);
#13864=FACE_OUTER_BOUND('',#18408,.T.);
#13865=FACE_OUTER_BOUND('',#18409,.T.);
#13866=FACE_OUTER_BOUND('',#18410,.T.);
#13867=FACE_OUTER_BOUND('',#18411,.T.);
#13868=FACE_OUTER_BOUND('',#18412,.T.);
#13869=FACE_OUTER_BOUND('',#18413,.T.);
#13870=FACE_OUTER_BOUND('',#18414,.T.);
#13871=FACE_OUTER_BOUND('',#18415,.T.);
#13872=FACE_OUTER_BOUND('',#18416,.T.);
#13873=FACE_OUTER_BOUND('',#18417,.T.);
#13874=FACE_OUTER_BOUND('',#18418,.T.);
#13875=FACE_OUTER_BOUND('',#18419,.T.);
#13876=FACE_OUTER_BOUND('',#18420,.T.);
#13877=FACE_OUTER_BOUND('',#18421,.T.);
#13878=FACE_OUTER_BOUND('',#18422,.T.);
#13879=FACE_OUTER_BOUND('',#18423,.T.);
#13880=FACE_OUTER_BOUND('',#18424,.T.);
#13881=FACE_OUTER_BOUND('',#18425,.T.);
#13882=FACE_OUTER_BOUND('',#18426,.T.);
#13883=FACE_OUTER_BOUND('',#18427,.T.);
#13884=FACE_OUTER_BOUND('',#18428,.T.);
#13885=FACE_OUTER_BOUND('',#18429,.T.);
#13886=FACE_OUTER_BOUND('',#18430,.T.);
#13887=FACE_OUTER_BOUND('',#18431,.T.);
#13888=FACE_OUTER_BOUND('',#18432,.T.);
#13889=FACE_OUTER_BOUND('',#18433,.T.);
#13890=FACE_OUTER_BOUND('',#18434,.T.);
#13891=EDGE_LOOP('',(#46736,#46737,#46738,#46739));
#13892=EDGE_LOOP('',(#46740,#46741,#46742,#46743));
#13893=EDGE_LOOP('',(#46744,#46745,#46746,#46747,#46748,#46749,#46750,#46751,
#46752,#46753,#46754,#46755,#46756,#46757,#46758,#46759,#46760,#46761));
#13894=EDGE_LOOP('',(#46762,#46763,#46764,#46765,#46766,#46767,#46768,#46769));
#13895=EDGE_LOOP('',(#46770,#46771,#46772,#46773,#46774,#46775,#46776,#46777));
#13896=EDGE_LOOP('',(#46778,#46779,#46780));
#13897=EDGE_LOOP('',(#46781,#46782,#46783));
#13898=EDGE_LOOP('',(#46784,#46785,#46786,#46787));
#13899=EDGE_LOOP('',(#46788,#46789,#46790,#46791));
#13900=EDGE_LOOP('',(#46792,#46793,#46794,#46795));
#13901=EDGE_LOOP('',(#46796,#46797,#46798,#46799));
#13902=EDGE_LOOP('',(#46800,#46801,#46802,#46803));
#13903=EDGE_LOOP('',(#46804,#46805,#46806,#46807));
#13904=EDGE_LOOP('',(#46808,#46809,#46810,#46811));
#13905=EDGE_LOOP('',(#46812,#46813,#46814,#46815));
#13906=EDGE_LOOP('',(#46816,#46817,#46818,#46819));
#13907=EDGE_LOOP('',(#46820,#46821,#46822,#46823));
#13908=EDGE_LOOP('',(#46824,#46825,#46826,#46827));
#13909=EDGE_LOOP('',(#46828,#46829,#46830,#46831));
#13910=EDGE_LOOP('',(#46832,#46833,#46834));
#13911=EDGE_LOOP('',(#46835,#46836,#46837));
#13912=EDGE_LOOP('',(#46838,#46839,#46840));
#13913=EDGE_LOOP('',(#46841,#46842,#46843));
#13914=EDGE_LOOP('',(#46844,#46845,#46846,#46847));
#13915=EDGE_LOOP('',(#46848,#46849,#46850,#46851));
#13916=EDGE_LOOP('',(#46852,#46853,#46854,#46855));
#13917=EDGE_LOOP('',(#46856,#46857,#46858,#46859));
#13918=EDGE_LOOP('',(#46860,#46861,#46862,#46863));
#13919=EDGE_LOOP('',(#46864,#46865,#46866,#46867));
#13920=EDGE_LOOP('',(#46868,#46869,#46870,#46871));
#13921=EDGE_LOOP('',(#46872,#46873,#46874,#46875));
#13922=EDGE_LOOP('',(#46876,#46877,#46878,#46879,#46880,#46881,#46882,#46883,
#46884,#46885,#46886,#46887));
#13923=EDGE_LOOP('',(#46888,#46889,#46890,#46891));
#13924=EDGE_LOOP('',(#46892));
#13925=EDGE_LOOP('',(#46893));
#13926=EDGE_LOOP('',(#46894,#46895,#46896,#46897,#46898));
#13927=EDGE_LOOP('',(#46899,#46900,#46901,#46902));
#13928=EDGE_LOOP('',(#46903,#46904,#46905,#46906));
#13929=EDGE_LOOP('',(#46907,#46908,#46909,#46910));
#13930=EDGE_LOOP('',(#46911,#46912,#46913,#46914));
#13931=EDGE_LOOP('',(#46915,#46916,#46917,#46918));
#13932=EDGE_LOOP('',(#46919,#46920,#46921,#46922,#46923));
#13933=EDGE_LOOP('',(#46924,#46925,#46926,#46927));
#13934=EDGE_LOOP('',(#46928,#46929,#46930,#46931));
#13935=EDGE_LOOP('',(#46932,#46933,#46934,#46935,#46936));
#13936=EDGE_LOOP('',(#46937,#46938,#46939,#46940,#46941));
#13937=EDGE_LOOP('',(#46942,#46943,#46944,#46945));
#13938=EDGE_LOOP('',(#46946,#46947,#46948,#46949));
#13939=EDGE_LOOP('',(#46950,#46951,#46952,#46953));
#13940=EDGE_LOOP('',(#46954,#46955,#46956,#46957));
#13941=EDGE_LOOP('',(#46958,#46959,#46960,#46961,#46962,#46963));
#13942=EDGE_LOOP('',(#46964,#46965,#46966,#46967,#46968,#46969));
#13943=EDGE_LOOP('',(#46970,#46971,#46972,#46973,#46974));
#13944=EDGE_LOOP('',(#46975,#46976,#46977,#46978,#46979));
#13945=EDGE_LOOP('',(#46980,#46981,#46982,#46983));
#13946=EDGE_LOOP('',(#46984,#46985,#46986,#46987));
#13947=EDGE_LOOP('',(#46988,#46989,#46990,#46991));
#13948=EDGE_LOOP('',(#46992,#46993,#46994,#46995));
#13949=EDGE_LOOP('',(#46996,#46997,#46998,#46999));
#13950=EDGE_LOOP('',(#47000,#47001,#47002,#47003));
#13951=EDGE_LOOP('',(#47004,#47005,#47006));
#13952=EDGE_LOOP('',(#47007,#47008,#47009,#47010));
#13953=EDGE_LOOP('',(#47011,#47012,#47013,#47014));
#13954=EDGE_LOOP('',(#47015,#47016,#47017));
#13955=EDGE_LOOP('',(#47018,#47019,#47020));
#13956=EDGE_LOOP('',(#47021,#47022,#47023));
#13957=EDGE_LOOP('',(#47024,#47025,#47026));
#13958=EDGE_LOOP('',(#47027,#47028,#47029));
#13959=EDGE_LOOP('',(#47030,#47031,#47032,#47033));
#13960=EDGE_LOOP('',(#47034,#47035,#47036,#47037));
#13961=EDGE_LOOP('',(#47038,#47039,#47040,#47041));
#13962=EDGE_LOOP('',(#47042,#47043,#47044,#47045));
#13963=EDGE_LOOP('',(#47046,#47047,#47048));
#13964=EDGE_LOOP('',(#47049,#47050,#47051,#47052));
#13965=EDGE_LOOP('',(#47053,#47054,#47055));
#13966=EDGE_LOOP('',(#47056,#47057,#47058));
#13967=EDGE_LOOP('',(#47059,#47060,#47061,#47062));
#13968=EDGE_LOOP('',(#47063,#47064,#47065));
#13969=EDGE_LOOP('',(#47066,#47067,#47068,#47069));
#13970=EDGE_LOOP('',(#47070,#47071,#47072,#47073,#47074));
#13971=EDGE_LOOP('',(#47075,#47076,#47077,#47078));
#13972=EDGE_LOOP('',(#47079,#47080,#47081,#47082));
#13973=EDGE_LOOP('',(#47083,#47084,#47085,#47086,#47087));
#13974=EDGE_LOOP('',(#47088,#47089,#47090,#47091));
#13975=EDGE_LOOP('',(#47092,#47093,#47094,#47095));
#13976=EDGE_LOOP('',(#47096,#47097,#47098,#47099));
#13977=EDGE_LOOP('',(#47100,#47101,#47102,#47103));
#13978=EDGE_LOOP('',(#47104,#47105,#47106));
#13979=EDGE_LOOP('',(#47107,#47108,#47109,#47110));
#13980=EDGE_LOOP('',(#47111,#47112,#47113,#47114));
#13981=EDGE_LOOP('',(#47115,#47116,#47117,#47118));
#13982=EDGE_LOOP('',(#47119,#47120,#47121,#47122));
#13983=EDGE_LOOP('',(#47123,#47124,#47125));
#13984=EDGE_LOOP('',(#47126,#47127,#47128,#47129));
#13985=EDGE_LOOP('',(#47130,#47131,#47132,#47133));
#13986=EDGE_LOOP('',(#47134,#47135,#47136,#47137));
#13987=EDGE_LOOP('',(#47138,#47139,#47140,#47141));
#13988=EDGE_LOOP('',(#47142,#47143,#47144,#47145));
#13989=EDGE_LOOP('',(#47146,#47147,#47148,#47149));
#13990=EDGE_LOOP('',(#47150,#47151,#47152,#47153));
#13991=EDGE_LOOP('',(#47154,#47155,#47156,#47157));
#13992=EDGE_LOOP('',(#47158,#47159,#47160,#47161));
#13993=EDGE_LOOP('',(#47162,#47163,#47164,#47165));
#13994=EDGE_LOOP('',(#47166,#47167,#47168,#47169));
#13995=EDGE_LOOP('',(#47170,#47171,#47172,#47173));
#13996=EDGE_LOOP('',(#47174,#47175,#47176,#47177));
#13997=EDGE_LOOP('',(#47178,#47179,#47180,#47181));
#13998=EDGE_LOOP('',(#47182,#47183,#47184,#47185));
#13999=EDGE_LOOP('',(#47186,#47187,#47188,#47189));
#14000=EDGE_LOOP('',(#47190,#47191,#47192,#47193));
#14001=EDGE_LOOP('',(#47194,#47195,#47196,#47197));
#14002=EDGE_LOOP('',(#47198,#47199,#47200,#47201));
#14003=EDGE_LOOP('',(#47202,#47203,#47204,#47205));
#14004=EDGE_LOOP('',(#47206,#47207,#47208,#47209));
#14005=EDGE_LOOP('',(#47210,#47211,#47212,#47213));
#14006=EDGE_LOOP('',(#47214,#47215,#47216,#47217));
#14007=EDGE_LOOP('',(#47218,#47219,#47220,#47221,#47222));
#14008=EDGE_LOOP('',(#47223,#47224,#47225,#47226));
#14009=EDGE_LOOP('',(#47227,#47228,#47229,#47230));
#14010=EDGE_LOOP('',(#47231,#47232,#47233,#47234));
#14011=EDGE_LOOP('',(#47235,#47236,#47237,#47238));
#14012=EDGE_LOOP('',(#47239,#47240,#47241,#47242));
#14013=EDGE_LOOP('',(#47243,#47244,#47245,#47246));
#14014=EDGE_LOOP('',(#47247,#47248,#47249,#47250));
#14015=EDGE_LOOP('',(#47251,#47252,#47253,#47254));
#14016=EDGE_LOOP('',(#47255,#47256,#47257,#47258));
#14017=EDGE_LOOP('',(#47259,#47260,#47261,#47262));
#14018=EDGE_LOOP('',(#47263,#47264,#47265,#47266));
#14019=EDGE_LOOP('',(#47267,#47268,#47269,#47270));
#14020=EDGE_LOOP('',(#47271,#47272,#47273,#47274,#47275));
#14021=EDGE_LOOP('',(#47276,#47277,#47278,#47279));
#14022=EDGE_LOOP('',(#47280,#47281,#47282,#47283));
#14023=EDGE_LOOP('',(#47284,#47285,#47286,#47287));
#14024=EDGE_LOOP('',(#47288,#47289,#47290,#47291));
#14025=EDGE_LOOP('',(#47292,#47293,#47294,#47295));
#14026=EDGE_LOOP('',(#47296,#47297,#47298,#47299));
#14027=EDGE_LOOP('',(#47300,#47301,#47302,#47303));
#14028=EDGE_LOOP('',(#47304,#47305,#47306,#47307));
#14029=EDGE_LOOP('',(#47308,#47309,#47310,#47311));
#14030=EDGE_LOOP('',(#47312,#47313,#47314,#47315));
#14031=EDGE_LOOP('',(#47316,#47317,#47318,#47319));
#14032=EDGE_LOOP('',(#47320,#47321,#47322,#47323));
#14033=EDGE_LOOP('',(#47324,#47325,#47326,#47327));
#14034=EDGE_LOOP('',(#47328,#47329,#47330,#47331));
#14035=EDGE_LOOP('',(#47332,#47333,#47334,#47335,#47336));
#14036=EDGE_LOOP('',(#47337,#47338,#47339,#47340));
#14037=EDGE_LOOP('',(#47341,#47342,#47343,#47344));
#14038=EDGE_LOOP('',(#47345,#47346,#47347,#47348,#47349));
#14039=EDGE_LOOP('',(#47350,#47351,#47352,#47353,#47354,#47355));
#14040=EDGE_LOOP('',(#47356,#47357,#47358,#47359));
#14041=EDGE_LOOP('',(#47360,#47361,#47362,#47363));
#14042=EDGE_LOOP('',(#47364,#47365,#47366,#47367));
#14043=EDGE_LOOP('',(#47368,#47369,#47370,#47371));
#14044=EDGE_LOOP('',(#47372,#47373,#47374,#47375));
#14045=EDGE_LOOP('',(#47376,#47377,#47378));
#14046=EDGE_LOOP('',(#47379,#47380,#47381,#47382));
#14047=EDGE_LOOP('',(#47383,#47384,#47385));
#14048=EDGE_LOOP('',(#47386,#47387,#47388,#47389));
#14049=EDGE_LOOP('',(#47390,#47391,#47392,#47393,#47394,#47395));
#14050=EDGE_LOOP('',(#47396,#47397,#47398,#47399,#47400));
#14051=EDGE_LOOP('',(#47401,#47402,#47403,#47404));
#14052=EDGE_LOOP('',(#47405,#47406,#47407,#47408));
#14053=EDGE_LOOP('',(#47409,#47410,#47411,#47412,#47413));
#14054=EDGE_LOOP('',(#47414,#47415,#47416,#47417));
#14055=EDGE_LOOP('',(#47418,#47419,#47420,#47421));
#14056=EDGE_LOOP('',(#47422,#47423,#47424,#47425));
#14057=EDGE_LOOP('',(#47426,#47427,#47428,#47429));
#14058=EDGE_LOOP('',(#47430,#47431,#47432,#47433));
#14059=EDGE_LOOP('',(#47434,#47435,#47436,#47437,#47438,#47439,#47440,#47441,
#47442,#47443));
#14060=EDGE_LOOP('',(#47444,#47445,#47446,#47447));
#14061=EDGE_LOOP('',(#47448,#47449,#47450,#47451));
#14062=EDGE_LOOP('',(#47452,#47453,#47454,#47455,#47456,#47457,#47458,#47459,
#47460,#47461));
#14063=EDGE_LOOP('',(#47462,#47463,#47464,#47465,#47466,#47467,#47468,#47469,
#47470,#47471));
#14064=EDGE_LOOP('',(#47472,#47473,#47474,#47475));
#14065=EDGE_LOOP('',(#47476,#47477,#47478,#47479));
#14066=EDGE_LOOP('',(#47480,#47481,#47482,#47483,#47484,#47485,#47486,#47487,
#47488,#47489));
#14067=EDGE_LOOP('',(#47490,#47491,#47492,#47493));
#14068=EDGE_LOOP('',(#47494,#47495,#47496,#47497));
#14069=EDGE_LOOP('',(#47498,#47499,#47500,#47501));
#14070=EDGE_LOOP('',(#47502,#47503,#47504,#47505));
#14071=EDGE_LOOP('',(#47506,#47507,#47508,#47509));
#14072=EDGE_LOOP('',(#47510,#47511,#47512,#47513));
#14073=EDGE_LOOP('',(#47514,#47515,#47516,#47517));
#14074=EDGE_LOOP('',(#47518,#47519,#47520,#47521));
#14075=EDGE_LOOP('',(#47522,#47523,#47524,#47525));
#14076=EDGE_LOOP('',(#47526,#47527,#47528,#47529));
#14077=EDGE_LOOP('',(#47530,#47531,#47532,#47533));
#14078=EDGE_LOOP('',(#47534,#47535,#47536,#47537));
#14079=EDGE_LOOP('',(#47538,#47539,#47540,#47541));
#14080=EDGE_LOOP('',(#47542,#47543,#47544,#47545));
#14081=EDGE_LOOP('',(#47546,#47547,#47548,#47549));
#14082=EDGE_LOOP('',(#47550,#47551,#47552,#47553));
#14083=EDGE_LOOP('',(#47554,#47555,#47556,#47557));
#14084=EDGE_LOOP('',(#47558,#47559,#47560,#47561));
#14085=EDGE_LOOP('',(#47562,#47563,#47564,#47565,#47566,#47567,#47568,#47569,
#47570,#47571,#47572));
#14086=EDGE_LOOP('',(#47573,#47574,#47575,#47576));
#14087=EDGE_LOOP('',(#47577,#47578,#47579,#47580));
#14088=EDGE_LOOP('',(#47581,#47582,#47583,#47584));
#14089=EDGE_LOOP('',(#47585,#47586,#47587,#47588));
#14090=EDGE_LOOP('',(#47589,#47590,#47591,#47592));
#14091=EDGE_LOOP('',(#47593,#47594,#47595,#47596));
#14092=EDGE_LOOP('',(#47597,#47598,#47599,#47600));
#14093=EDGE_LOOP('',(#47601,#47602,#47603,#47604));
#14094=EDGE_LOOP('',(#47605,#47606,#47607,#47608));
#14095=EDGE_LOOP('',(#47609,#47610,#47611,#47612));
#14096=EDGE_LOOP('',(#47613,#47614,#47615,#47616));
#14097=EDGE_LOOP('',(#47617,#47618,#47619,#47620,#47621,#47622,#47623,#47624,
#47625,#47626,#47627));
#14098=EDGE_LOOP('',(#47628,#47629,#47630,#47631));
#14099=EDGE_LOOP('',(#47632,#47633,#47634,#47635));
#14100=EDGE_LOOP('',(#47636,#47637,#47638,#47639));
#14101=EDGE_LOOP('',(#47640,#47641,#47642,#47643));
#14102=EDGE_LOOP('',(#47644,#47645,#47646,#47647));
#14103=EDGE_LOOP('',(#47648,#47649,#47650,#47651));
#14104=EDGE_LOOP('',(#47652,#47653,#47654,#47655,#47656));
#14105=EDGE_LOOP('',(#47657,#47658,#47659,#47660));
#14106=EDGE_LOOP('',(#47661,#47662,#47663,#47664));
#14107=EDGE_LOOP('',(#47665,#47666,#47667,#47668));
#14108=EDGE_LOOP('',(#47669,#47670,#47671,#47672));
#14109=EDGE_LOOP('',(#47673,#47674,#47675,#47676));
#14110=EDGE_LOOP('',(#47677,#47678,#47679,#47680));
#14111=EDGE_LOOP('',(#47681,#47682,#47683,#47684,#47685));
#14112=EDGE_LOOP('',(#47686,#47687,#47688,#47689));
#14113=EDGE_LOOP('',(#47690,#47691,#47692,#47693,#47694,#47695,#47696,#47697,
#47698,#47699,#47700,#47701,#47702,#47703,#47704,#47705,#47706,#47707));
#14114=EDGE_LOOP('',(#47708,#47709,#47710,#47711));
#14115=EDGE_LOOP('',(#47712,#47713,#47714,#47715));
#14116=EDGE_LOOP('',(#47716,#47717,#47718,#47719,#47720,#47721,#47722,#47723,
#47724,#47725,#47726,#47727,#47728,#47729,#47730,#47731));
#14117=EDGE_LOOP('',(#47732,#47733,#47734,#47735));
#14118=EDGE_LOOP('',(#47736,#47737,#47738,#47739));
#14119=EDGE_LOOP('',(#47740,#47741,#47742,#47743,#47744));
#14120=EDGE_LOOP('',(#47745,#47746,#47747,#47748));
#14121=EDGE_LOOP('',(#47749));
#14122=EDGE_LOOP('',(#47750));
#14123=EDGE_LOOP('',(#47751,#47752,#47753,#47754));
#14124=EDGE_LOOP('',(#47755,#47756,#47757,#47758,#47759,#47760,#47761,#47762,
#47763,#47764,#47765));
#14125=EDGE_LOOP('',(#47766,#47767,#47768,#47769));
#14126=EDGE_LOOP('',(#47770,#47771,#47772,#47773));
#14127=EDGE_LOOP('',(#47774,#47775,#47776,#47777));
#14128=EDGE_LOOP('',(#47778,#47779,#47780,#47781));
#14129=EDGE_LOOP('',(#47782,#47783,#47784,#47785,#47786,#47787,#47788,#47789,
#47790,#47791,#47792));
#14130=EDGE_LOOP('',(#47793,#47794,#47795,#47796));
#14131=EDGE_LOOP('',(#47797,#47798,#47799,#47800));
#14132=EDGE_LOOP('',(#47801,#47802,#47803,#47804,#47805));
#14133=EDGE_LOOP('',(#47806,#47807,#47808,#47809));
#14134=EDGE_LOOP('',(#47810,#47811,#47812,#47813,#47814,#47815,#47816,#47817,
#47818,#47819,#47820,#47821,#47822,#47823,#47824,#47825));
#14135=EDGE_LOOP('',(#47826,#47827,#47828,#47829,#47830,#47831,#47832,#47833,
#47834,#47835,#47836,#47837,#47838,#47839,#47840,#47841));
#14136=EDGE_LOOP('',(#47842,#47843,#47844,#47845,#47846,#47847));
#14137=EDGE_LOOP('',(#47848,#47849,#47850,#47851,#47852,#47853));
#14138=EDGE_LOOP('',(#47854,#47855,#47856,#47857,#47858,#47859,#47860,#47861,
#47862,#47863,#47864,#47865,#47866,#47867,#47868,#47869,#47870,#47871,#47872,
#47873,#47874,#47875,#47876,#47877));
#14139=EDGE_LOOP('',(#47878,#47879,#47880,#47881));
#14140=EDGE_LOOP('',(#47882,#47883,#47884,#47885));
#14141=EDGE_LOOP('',(#47886,#47887,#47888,#47889));
#14142=EDGE_LOOP('',(#47890,#47891,#47892,#47893));
#14143=EDGE_LOOP('',(#47894,#47895,#47896,#47897));
#14144=EDGE_LOOP('',(#47898,#47899,#47900,#47901));
#14145=EDGE_LOOP('',(#47902,#47903,#47904,#47905));
#14146=EDGE_LOOP('',(#47906,#47907,#47908));
#14147=EDGE_LOOP('',(#47909,#47910,#47911,#47912));
#14148=EDGE_LOOP('',(#47913,#47914,#47915,#47916));
#14149=EDGE_LOOP('',(#47917,#47918,#47919,#47920));
#14150=EDGE_LOOP('',(#47921,#47922,#47923,#47924));
#14151=EDGE_LOOP('',(#47925,#47926,#47927,#47928));
#14152=EDGE_LOOP('',(#47929,#47930,#47931));
#14153=EDGE_LOOP('',(#47932,#47933,#47934,#47935));
#14154=EDGE_LOOP('',(#47936,#47937,#47938));
#14155=EDGE_LOOP('',(#47939,#47940,#47941));
#14156=EDGE_LOOP('',(#47942,#47943,#47944,#47945));
#14157=EDGE_LOOP('',(#47946,#47947,#47948,#47949,#47950));
#14158=EDGE_LOOP('',(#47951,#47952,#47953,#47954));
#14159=EDGE_LOOP('',(#47955,#47956,#47957,#47958));
#14160=EDGE_LOOP('',(#47959,#47960,#47961,#47962));
#14161=EDGE_LOOP('',(#47963,#47964,#47965,#47966,#47967));
#14162=EDGE_LOOP('',(#47968,#47969,#47970,#47971));
#14163=EDGE_LOOP('',(#47972,#47973,#47974,#47975,#47976,#47977));
#14164=EDGE_LOOP('',(#47978,#47979,#47980,#47981,#47982,#47983,#47984,#47985,
#47986,#47987,#47988,#47989));
#14165=EDGE_LOOP('',(#47990));
#14166=EDGE_LOOP('',(#47991));
#14167=EDGE_LOOP('',(#47992,#47993,#47994,#47995));
#14168=EDGE_LOOP('',(#47996,#47997,#47998,#47999));
#14169=EDGE_LOOP('',(#48000,#48001,#48002,#48003,#48004));
#14170=EDGE_LOOP('',(#48005,#48006,#48007,#48008));
#14171=EDGE_LOOP('',(#48009,#48010,#48011,#48012));
#14172=EDGE_LOOP('',(#48013,#48014,#48015,#48016,#48017));
#14173=EDGE_LOOP('',(#48018,#48019,#48020,#48021));
#14174=EDGE_LOOP('',(#48022,#48023,#48024,#48025));
#14175=EDGE_LOOP('',(#48026,#48027,#48028,#48029));
#14176=EDGE_LOOP('',(#48030,#48031,#48032,#48033));
#14177=EDGE_LOOP('',(#48034,#48035,#48036,#48037,#48038,#48039));
#14178=EDGE_LOOP('',(#48040,#48041,#48042,#48043));
#14179=EDGE_LOOP('',(#48044,#48045,#48046,#48047,#48048,#48049,#48050));
#14180=EDGE_LOOP('',(#48051,#48052,#48053,#48054,#48055));
#14181=EDGE_LOOP('',(#48056,#48057,#48058,#48059,#48060,#48061));
#14182=EDGE_LOOP('',(#48062,#48063,#48064,#48065,#48066,#48067));
#14183=EDGE_LOOP('',(#48068,#48069,#48070,#48071,#48072));
#14184=EDGE_LOOP('',(#48073,#48074,#48075,#48076,#48077,#48078,#48079));
#14185=EDGE_LOOP('',(#48080,#48081,#48082,#48083,#48084));
#14186=EDGE_LOOP('',(#48085,#48086,#48087,#48088,#48089));
#14187=EDGE_LOOP('',(#48090,#48091,#48092,#48093));
#14188=EDGE_LOOP('',(#48094,#48095,#48096,#48097));
#14189=EDGE_LOOP('',(#48098,#48099,#48100,#48101));
#14190=EDGE_LOOP('',(#48102,#48103,#48104,#48105));
#14191=EDGE_LOOP('',(#48106,#48107,#48108,#48109));
#14192=EDGE_LOOP('',(#48110,#48111,#48112,#48113));
#14193=EDGE_LOOP('',(#48114,#48115,#48116,#48117));
#14194=EDGE_LOOP('',(#48118,#48119,#48120,#48121));
#14195=EDGE_LOOP('',(#48122,#48123,#48124));
#14196=EDGE_LOOP('',(#48125,#48126,#48127));
#14197=EDGE_LOOP('',(#48128,#48129,#48130,#48131));
#14198=EDGE_LOOP('',(#48132,#48133,#48134,#48135));
#14199=EDGE_LOOP('',(#48136,#48137,#48138,#48139));
#14200=EDGE_LOOP('',(#48140,#48141,#48142,#48143));
#14201=EDGE_LOOP('',(#48144,#48145,#48146,#48147));
#14202=EDGE_LOOP('',(#48148,#48149,#48150,#48151));
#14203=EDGE_LOOP('',(#48152,#48153,#48154,#48155));
#14204=EDGE_LOOP('',(#48156,#48157,#48158,#48159));
#14205=EDGE_LOOP('',(#48160,#48161,#48162,#48163));
#14206=EDGE_LOOP('',(#48164,#48165,#48166,#48167));
#14207=EDGE_LOOP('',(#48168,#48169,#48170,#48171,#48172));
#14208=EDGE_LOOP('',(#48173,#48174,#48175,#48176));
#14209=EDGE_LOOP('',(#48177,#48178,#48179,#48180));
#14210=EDGE_LOOP('',(#48181,#48182,#48183,#48184));
#14211=EDGE_LOOP('',(#48185,#48186,#48187,#48188));
#14212=EDGE_LOOP('',(#48189,#48190,#48191,#48192));
#14213=EDGE_LOOP('',(#48193,#48194,#48195,#48196));
#14214=EDGE_LOOP('',(#48197,#48198,#48199,#48200));
#14215=EDGE_LOOP('',(#48201,#48202,#48203,#48204));
#14216=EDGE_LOOP('',(#48205,#48206,#48207,#48208));
#14217=EDGE_LOOP('',(#48209,#48210,#48211,#48212));
#14218=EDGE_LOOP('',(#48213,#48214,#48215,#48216));
#14219=EDGE_LOOP('',(#48217,#48218,#48219,#48220));
#14220=EDGE_LOOP('',(#48221,#48222,#48223,#48224));
#14221=EDGE_LOOP('',(#48225,#48226,#48227,#48228));
#14222=EDGE_LOOP('',(#48229,#48230,#48231,#48232));
#14223=EDGE_LOOP('',(#48233,#48234,#48235,#48236));
#14224=EDGE_LOOP('',(#48237,#48238,#48239,#48240));
#14225=EDGE_LOOP('',(#48241,#48242,#48243,#48244));
#14226=EDGE_LOOP('',(#48245,#48246,#48247,#48248));
#14227=EDGE_LOOP('',(#48249,#48250,#48251,#48252));
#14228=EDGE_LOOP('',(#48253,#48254,#48255,#48256,#48257));
#14229=EDGE_LOOP('',(#48258,#48259,#48260,#48261,#48262));
#14230=EDGE_LOOP('',(#48263,#48264,#48265,#48266,#48267,#48268,#48269));
#14231=EDGE_LOOP('',(#48270,#48271,#48272,#48273));
#14232=EDGE_LOOP('',(#48274,#48275,#48276,#48277));
#14233=EDGE_LOOP('',(#48278,#48279,#48280,#48281,#48282,#48283,#48284));
#14234=EDGE_LOOP('',(#48285,#48286,#48287,#48288,#48289));
#14235=EDGE_LOOP('',(#48290,#48291,#48292,#48293));
#14236=EDGE_LOOP('',(#48294,#48295,#48296,#48297));
#14237=EDGE_LOOP('',(#48298,#48299,#48300,#48301));
#14238=EDGE_LOOP('',(#48302,#48303,#48304,#48305));
#14239=EDGE_LOOP('',(#48306,#48307,#48308,#48309,#48310));
#14240=EDGE_LOOP('',(#48311,#48312,#48313,#48314,#48315,#48316,#48317));
#14241=EDGE_LOOP('',(#48318,#48319,#48320,#48321));
#14242=EDGE_LOOP('',(#48322,#48323,#48324,#48325,#48326));
#14243=EDGE_LOOP('',(#48327,#48328,#48329,#48330));
#14244=EDGE_LOOP('',(#48331,#48332,#48333,#48334,#48335,#48336,#48337,#48338,
#48339));
#14245=EDGE_LOOP('',(#48340,#48341,#48342,#48343));
#14246=EDGE_LOOP('',(#48344,#48345,#48346,#48347));
#14247=EDGE_LOOP('',(#48348,#48349,#48350,#48351));
#14248=EDGE_LOOP('',(#48352,#48353,#48354,#48355));
#14249=EDGE_LOOP('',(#48356,#48357,#48358,#48359,#48360));
#14250=EDGE_LOOP('',(#48361,#48362,#48363,#48364));
#14251=EDGE_LOOP('',(#48365,#48366,#48367,#48368,#48369,#48370));
#14252=EDGE_LOOP('',(#48371,#48372,#48373,#48374));
#14253=EDGE_LOOP('',(#48375,#48376,#48377,#48378));
#14254=EDGE_LOOP('',(#48379,#48380,#48381,#48382,#48383,#48384,#48385));
#14255=EDGE_LOOP('',(#48386,#48387,#48388,#48389));
#14256=EDGE_LOOP('',(#48390,#48391,#48392,#48393,#48394));
#14257=EDGE_LOOP('',(#48395,#48396,#48397));
#14258=EDGE_LOOP('',(#48398,#48399,#48400,#48401));
#14259=EDGE_LOOP('',(#48402,#48403,#48404,#48405));
#14260=EDGE_LOOP('',(#48406,#48407,#48408,#48409,#48410,#48411,#48412,#48413,
#48414));
#14261=EDGE_LOOP('',(#48415,#48416,#48417,#48418));
#14262=EDGE_LOOP('',(#48419,#48420,#48421,#48422));
#14263=EDGE_LOOP('',(#48423,#48424,#48425));
#14264=EDGE_LOOP('',(#48426,#48427,#48428,#48429,#48430));
#14265=EDGE_LOOP('',(#48431,#48432,#48433,#48434));
#14266=EDGE_LOOP('',(#48435,#48436,#48437,#48438,#48439,#48440,#48441));
#14267=EDGE_LOOP('',(#48442,#48443,#48444,#48445));
#14268=EDGE_LOOP('',(#48446,#48447,#48448,#48449));
#14269=EDGE_LOOP('',(#48450,#48451,#48452,#48453,#48454,#48455,#48456,#48457,
#48458));
#14270=EDGE_LOOP('',(#48459,#48460,#48461,#48462));
#14271=EDGE_LOOP('',(#48463,#48464,#48465,#48466,#48467,#48468));
#14272=EDGE_LOOP('',(#48469,#48470,#48471,#48472));
#14273=EDGE_LOOP('',(#48473,#48474,#48475,#48476));
#14274=EDGE_LOOP('',(#48477,#48478,#48479,#48480));
#14275=EDGE_LOOP('',(#48481,#48482,#48483,#48484,#48485,#48486,#48487,#48488,
#48489));
#14276=EDGE_LOOP('',(#48490,#48491,#48492,#48493));
#14277=EDGE_LOOP('',(#48494,#48495,#48496,#48497,#48498));
#14278=EDGE_LOOP('',(#48499,#48500,#48501,#48502));
#14279=EDGE_LOOP('',(#48503,#48504,#48505,#48506,#48507));
#14280=EDGE_LOOP('',(#48508,#48509,#48510,#48511));
#14281=EDGE_LOOP('',(#48512,#48513,#48514,#48515,#48516));
#14282=EDGE_LOOP('',(#48517,#48518,#48519,#48520));
#14283=EDGE_LOOP('',(#48521,#48522,#48523,#48524,#48525,#48526));
#14284=EDGE_LOOP('',(#48527,#48528,#48529,#48530));
#14285=EDGE_LOOP('',(#48531,#48532,#48533,#48534));
#14286=EDGE_LOOP('',(#48535,#48536,#48537,#48538));
#14287=EDGE_LOOP('',(#48539,#48540,#48541,#48542));
#14288=EDGE_LOOP('',(#48543,#48544,#48545,#48546));
#14289=EDGE_LOOP('',(#48547,#48548,#48549,#48550));
#14290=EDGE_LOOP('',(#48551,#48552,#48553,#48554));
#14291=EDGE_LOOP('',(#48555,#48556,#48557,#48558));
#14292=EDGE_LOOP('',(#48559,#48560,#48561,#48562));
#14293=EDGE_LOOP('',(#48563,#48564,#48565,#48566));
#14294=EDGE_LOOP('',(#48567,#48568,#48569,#48570));
#14295=EDGE_LOOP('',(#48571,#48572,#48573,#48574));
#14296=EDGE_LOOP('',(#48575,#48576,#48577,#48578));
#14297=EDGE_LOOP('',(#48579,#48580,#48581,#48582));
#14298=EDGE_LOOP('',(#48583,#48584,#48585,#48586));
#14299=EDGE_LOOP('',(#48587,#48588,#48589,#48590));
#14300=EDGE_LOOP('',(#48591,#48592,#48593,#48594));
#14301=EDGE_LOOP('',(#48595,#48596,#48597,#48598));
#14302=EDGE_LOOP('',(#48599,#48600,#48601,#48602));
#14303=EDGE_LOOP('',(#48603,#48604,#48605,#48606));
#14304=EDGE_LOOP('',(#48607,#48608,#48609,#48610));
#14305=EDGE_LOOP('',(#48611,#48612,#48613,#48614));
#14306=EDGE_LOOP('',(#48615,#48616,#48617,#48618));
#14307=EDGE_LOOP('',(#48619,#48620,#48621,#48622));
#14308=EDGE_LOOP('',(#48623,#48624,#48625,#48626));
#14309=EDGE_LOOP('',(#48627,#48628,#48629,#48630));
#14310=EDGE_LOOP('',(#48631,#48632,#48633,#48634));
#14311=EDGE_LOOP('',(#48635,#48636,#48637,#48638));
#14312=EDGE_LOOP('',(#48639,#48640,#48641,#48642));
#14313=EDGE_LOOP('',(#48643,#48644,#48645,#48646));
#14314=EDGE_LOOP('',(#48647,#48648,#48649,#48650,#48651));
#14315=EDGE_LOOP('',(#48652,#48653,#48654,#48655,#48656,#48657));
#14316=EDGE_LOOP('',(#48658,#48659,#48660,#48661));
#14317=EDGE_LOOP('',(#48662,#48663,#48664,#48665));
#14318=EDGE_LOOP('',(#48666,#48667,#48668,#48669));
#14319=EDGE_LOOP('',(#48670,#48671,#48672,#48673));
#14320=EDGE_LOOP('',(#48674,#48675,#48676,#48677));
#14321=EDGE_LOOP('',(#48678,#48679,#48680,#48681));
#14322=EDGE_LOOP('',(#48682,#48683,#48684,#48685));
#14323=EDGE_LOOP('',(#48686,#48687,#48688,#48689));
#14324=EDGE_LOOP('',(#48690,#48691,#48692,#48693));
#14325=EDGE_LOOP('',(#48694,#48695,#48696,#48697));
#14326=EDGE_LOOP('',(#48698,#48699,#48700,#48701));
#14327=EDGE_LOOP('',(#48702,#48703,#48704,#48705));
#14328=EDGE_LOOP('',(#48706,#48707,#48708,#48709));
#14329=EDGE_LOOP('',(#48710,#48711,#48712,#48713));
#14330=EDGE_LOOP('',(#48714,#48715,#48716,#48717));
#14331=EDGE_LOOP('',(#48718,#48719,#48720,#48721));
#14332=EDGE_LOOP('',(#48722,#48723,#48724,#48725,#48726));
#14333=EDGE_LOOP('',(#48727,#48728,#48729,#48730));
#14334=EDGE_LOOP('',(#48731,#48732,#48733,#48734));
#14335=EDGE_LOOP('',(#48735,#48736,#48737,#48738));
#14336=EDGE_LOOP('',(#48739,#48740,#48741,#48742));
#14337=EDGE_LOOP('',(#48743,#48744,#48745));
#14338=EDGE_LOOP('',(#48746,#48747,#48748,#48749));
#14339=EDGE_LOOP('',(#48750,#48751,#48752,#48753));
#14340=EDGE_LOOP('',(#48754,#48755,#48756,#48757));
#14341=EDGE_LOOP('',(#48758,#48759,#48760,#48761));
#14342=EDGE_LOOP('',(#48762,#48763,#48764,#48765));
#14343=EDGE_LOOP('',(#48766,#48767,#48768));
#14344=EDGE_LOOP('',(#48769,#48770,#48771,#48772));
#14345=EDGE_LOOP('',(#48773,#48774,#48775,#48776));
#14346=EDGE_LOOP('',(#48777,#48778,#48779,#48780));
#14347=EDGE_LOOP('',(#48781,#48782,#48783,#48784));
#14348=EDGE_LOOP('',(#48785,#48786,#48787,#48788));
#14349=EDGE_LOOP('',(#48789,#48790,#48791,#48792));
#14350=EDGE_LOOP('',(#48793,#48794,#48795,#48796));
#14351=EDGE_LOOP('',(#48797,#48798,#48799,#48800));
#14352=EDGE_LOOP('',(#48801,#48802,#48803,#48804));
#14353=EDGE_LOOP('',(#48805,#48806,#48807,#48808));
#14354=EDGE_LOOP('',(#48809,#48810,#48811,#48812));
#14355=EDGE_LOOP('',(#48813,#48814,#48815,#48816));
#14356=EDGE_LOOP('',(#48817,#48818,#48819,#48820));
#14357=EDGE_LOOP('',(#48821,#48822,#48823,#48824));
#14358=EDGE_LOOP('',(#48825,#48826,#48827,#48828));
#14359=EDGE_LOOP('',(#48829,#48830,#48831,#48832));
#14360=EDGE_LOOP('',(#48833,#48834,#48835,#48836));
#14361=EDGE_LOOP('',(#48837,#48838,#48839));
#14362=EDGE_LOOP('',(#48840,#48841,#48842,#48843));
#14363=EDGE_LOOP('',(#48844,#48845,#48846,#48847));
#14364=EDGE_LOOP('',(#48848,#48849,#48850,#48851));
#14365=EDGE_LOOP('',(#48852,#48853,#48854,#48855));
#14366=EDGE_LOOP('',(#48856,#48857,#48858,#48859));
#14367=EDGE_LOOP('',(#48860,#48861,#48862));
#14368=EDGE_LOOP('',(#48863,#48864,#48865,#48866));
#14369=EDGE_LOOP('',(#48867,#48868,#48869,#48870));
#14370=EDGE_LOOP('',(#48871,#48872,#48873,#48874));
#14371=EDGE_LOOP('',(#48875,#48876,#48877,#48878));
#14372=EDGE_LOOP('',(#48879,#48880,#48881,#48882,#48883));
#14373=EDGE_LOOP('',(#48884,#48885,#48886,#48887));
#14374=EDGE_LOOP('',(#48888,#48889,#48890,#48891));
#14375=EDGE_LOOP('',(#48892,#48893,#48894,#48895));
#14376=EDGE_LOOP('',(#48896,#48897,#48898,#48899));
#14377=EDGE_LOOP('',(#48900,#48901,#48902,#48903));
#14378=EDGE_LOOP('',(#48904,#48905,#48906,#48907));
#14379=EDGE_LOOP('',(#48908,#48909,#48910,#48911));
#14380=EDGE_LOOP('',(#48912,#48913,#48914,#48915));
#14381=EDGE_LOOP('',(#48916,#48917,#48918,#48919));
#14382=EDGE_LOOP('',(#48920,#48921,#48922,#48923));
#14383=EDGE_LOOP('',(#48924,#48925,#48926,#48927));
#14384=EDGE_LOOP('',(#48928,#48929,#48930,#48931));
#14385=EDGE_LOOP('',(#48932,#48933,#48934,#48935));
#14386=EDGE_LOOP('',(#48936,#48937,#48938,#48939));
#14387=EDGE_LOOP('',(#48940,#48941,#48942,#48943));
#14388=EDGE_LOOP('',(#48944,#48945,#48946,#48947,#48948,#48949));
#14389=EDGE_LOOP('',(#48950,#48951,#48952,#48953,#48954));
#14390=EDGE_LOOP('',(#48955,#48956,#48957,#48958));
#14391=EDGE_LOOP('',(#48959,#48960,#48961,#48962));
#14392=EDGE_LOOP('',(#48963,#48964,#48965,#48966));
#14393=EDGE_LOOP('',(#48967,#48968,#48969,#48970));
#14394=EDGE_LOOP('',(#48971,#48972,#48973,#48974));
#14395=EDGE_LOOP('',(#48975,#48976,#48977,#48978));
#14396=EDGE_LOOP('',(#48979,#48980,#48981,#48982));
#14397=EDGE_LOOP('',(#48983,#48984,#48985,#48986));
#14398=EDGE_LOOP('',(#48987,#48988,#48989,#48990));
#14399=EDGE_LOOP('',(#48991,#48992,#48993,#48994));
#14400=EDGE_LOOP('',(#48995,#48996,#48997,#48998));
#14401=EDGE_LOOP('',(#48999,#49000,#49001,#49002));
#14402=EDGE_LOOP('',(#49003,#49004,#49005,#49006));
#14403=EDGE_LOOP('',(#49007,#49008,#49009,#49010));
#14404=EDGE_LOOP('',(#49011,#49012,#49013,#49014));
#14405=EDGE_LOOP('',(#49015,#49016,#49017,#49018));
#14406=EDGE_LOOP('',(#49019,#49020,#49021,#49022));
#14407=EDGE_LOOP('',(#49023,#49024,#49025,#49026));
#14408=EDGE_LOOP('',(#49027,#49028,#49029,#49030));
#14409=EDGE_LOOP('',(#49031,#49032,#49033,#49034));
#14410=EDGE_LOOP('',(#49035,#49036,#49037,#49038));
#14411=EDGE_LOOP('',(#49039,#49040,#49041,#49042));
#14412=EDGE_LOOP('',(#49043,#49044,#49045,#49046));
#14413=EDGE_LOOP('',(#49047,#49048,#49049,#49050,#49051,#49052,#49053,#49054));
#14414=EDGE_LOOP('',(#49055,#49056,#49057,#49058));
#14415=EDGE_LOOP('',(#49059,#49060,#49061,#49062));
#14416=EDGE_LOOP('',(#49063,#49064,#49065,#49066,#49067,#49068,#49069,#49070));
#14417=EDGE_LOOP('',(#49071,#49072,#49073,#49074));
#14418=EDGE_LOOP('',(#49075,#49076,#49077,#49078));
#14419=EDGE_LOOP('',(#49079,#49080,#49081,#49082,#49083,#49084,#49085,#49086,
#49087,#49088));
#14420=EDGE_LOOP('',(#49089,#49090,#49091));
#14421=EDGE_LOOP('',(#49092,#49093,#49094,#49095,#49096,#49097,#49098,#49099,
#49100,#49101,#49102));
#14422=EDGE_LOOP('',(#49103,#49104,#49105));
#14423=EDGE_LOOP('',(#49106,#49107,#49108,#49109,#49110));
#14424=EDGE_LOOP('',(#49111,#49112,#49113,#49114));
#14425=EDGE_LOOP('',(#49115,#49116,#49117,#49118,#49119,#49120,#49121,#49122));
#14426=EDGE_LOOP('',(#49123,#49124,#49125,#49126));
#14427=EDGE_LOOP('',(#49127,#49128,#49129,#49130,#49131,#49132,#49133));
#14428=EDGE_LOOP('',(#49134,#49135,#49136,#49137));
#14429=EDGE_LOOP('',(#49138,#49139,#49140,#49141,#49142));
#14430=EDGE_LOOP('',(#49143,#49144,#49145,#49146));
#14431=EDGE_LOOP('',(#49147,#49148,#49149,#49150,#49151,#49152));
#14432=EDGE_LOOP('',(#49153,#49154,#49155,#49156));
#14433=EDGE_LOOP('',(#49157,#49158,#49159,#49160,#49161,#49162,#49163,#49164,
#49165,#49166));
#14434=EDGE_LOOP('',(#49167,#49168,#49169));
#14435=EDGE_LOOP('',(#49170,#49171,#49172));
#14436=EDGE_LOOP('',(#49173,#49174,#49175,#49176,#49177,#49178,#49179,#49180,
#49181,#49182));
#14437=EDGE_LOOP('',(#49183,#49184,#49185,#49186));
#14438=EDGE_LOOP('',(#49187,#49188,#49189,#49190,#49191));
#14439=EDGE_LOOP('',(#49192,#49193,#49194,#49195));
#14440=EDGE_LOOP('',(#49196,#49197,#49198,#49199,#49200,#49201,#49202,#49203));
#14441=EDGE_LOOP('',(#49204,#49205,#49206,#49207));
#14442=EDGE_LOOP('',(#49208,#49209,#49210,#49211,#49212,#49213,#49214,#49215));
#14443=EDGE_LOOP('',(#49216,#49217,#49218,#49219,#49220,#49221,#49222,#49223,
#49224));
#14444=EDGE_LOOP('',(#49225,#49226,#49227,#49228,#49229,#49230,#49231,#49232,
#49233));
#14445=EDGE_LOOP('',(#49234,#49235,#49236,#49237));
#14446=EDGE_LOOP('',(#49238,#49239,#49240,#49241,#49242,#49243,#49244));
#14447=EDGE_LOOP('',(#49245,#49246,#49247,#49248,#49249,#49250,#49251));
#14448=EDGE_LOOP('',(#49252,#49253,#49254,#49255));
#14449=EDGE_LOOP('',(#49256,#49257,#49258,#49259,#49260,#49261,#49262,#49263,
#49264));
#14450=EDGE_LOOP('',(#49265,#49266,#49267,#49268,#49269,#49270,#49271,#49272,
#49273));
#14451=EDGE_LOOP('',(#49274,#49275,#49276,#49277,#49278,#49279,#49280,#49281));
#14452=EDGE_LOOP('',(#49282,#49283,#49284,#49285));
#14453=EDGE_LOOP('',(#49286,#49287,#49288,#49289,#49290,#49291,#49292,#49293));
#14454=EDGE_LOOP('',(#49294,#49295,#49296,#49297));
#14455=EDGE_LOOP('',(#49298,#49299,#49300,#49301,#49302));
#14456=EDGE_LOOP('',(#49303,#49304,#49305,#49306,#49307,#49308));
#14457=EDGE_LOOP('',(#49309,#49310,#49311,#49312));
#14458=EDGE_LOOP('',(#49313,#49314,#49315,#49316));
#14459=EDGE_LOOP('',(#49317,#49318,#49319,#49320));
#14460=EDGE_LOOP('',(#49321,#49322,#49323,#49324));
#14461=EDGE_LOOP('',(#49325,#49326,#49327,#49328,#49329,#49330,#49331));
#14462=EDGE_LOOP('',(#49332,#49333,#49334,#49335,#49336,#49337));
#14463=EDGE_LOOP('',(#49338,#49339,#49340));
#14464=EDGE_LOOP('',(#49341,#49342,#49343,#49344,#49345));
#14465=EDGE_LOOP('',(#49346,#49347,#49348,#49349,#49350));
#14466=EDGE_LOOP('',(#49351,#49352,#49353,#49354,#49355));
#14467=EDGE_LOOP('',(#49356,#49357,#49358,#49359));
#14468=EDGE_LOOP('',(#49360,#49361,#49362,#49363));
#14469=EDGE_LOOP('',(#49364,#49365,#49366,#49367,#49368,#49369,#49370));
#14470=EDGE_LOOP('',(#49371,#49372,#49373,#49374));
#14471=EDGE_LOOP('',(#49375,#49376,#49377,#49378,#49379,#49380,#49381,#49382));
#14472=EDGE_LOOP('',(#49383,#49384,#49385,#49386));
#14473=EDGE_LOOP('',(#49387,#49388,#49389,#49390,#49391));
#14474=EDGE_LOOP('',(#49392,#49393,#49394));
#14475=EDGE_LOOP('',(#49395,#49396,#49397,#49398,#49399,#49400,#49401,#49402,
#49403,#49404,#49405));
#14476=EDGE_LOOP('',(#49406,#49407,#49408));
#14477=EDGE_LOOP('',(#49409,#49410,#49411,#49412,#49413,#49414));
#14478=EDGE_LOOP('',(#49415,#49416,#49417,#49418));
#14479=EDGE_LOOP('',(#49419,#49420,#49421,#49422,#49423,#49424));
#14480=EDGE_LOOP('',(#49425,#49426,#49427,#49428));
#14481=EDGE_LOOP('',(#49429,#49430,#49431,#49432));
#14482=EDGE_LOOP('',(#49433,#49434,#49435,#49436,#49437,#49438,#49439));
#14483=EDGE_LOOP('',(#49440,#49441,#49442,#49443));
#14484=EDGE_LOOP('',(#49444,#49445,#49446,#49447,#49448,#49449));
#14485=EDGE_LOOP('',(#49450,#49451,#49452));
#14486=EDGE_LOOP('',(#49453,#49454,#49455,#49456,#49457));
#14487=EDGE_LOOP('',(#49458,#49459,#49460,#49461,#49462));
#14488=EDGE_LOOP('',(#49463,#49464,#49465,#49466));
#14489=EDGE_LOOP('',(#49467,#49468,#49469,#49470,#49471));
#14490=EDGE_LOOP('',(#49472,#49473,#49474,#49475,#49476));
#14491=EDGE_LOOP('',(#49477,#49478,#49479,#49480));
#14492=EDGE_LOOP('',(#49481,#49482,#49483,#49484));
#14493=EDGE_LOOP('',(#49485,#49486,#49487,#49488,#49489));
#14494=EDGE_LOOP('',(#49490,#49491,#49492,#49493));
#14495=EDGE_LOOP('',(#49494,#49495,#49496,#49497));
#14496=EDGE_LOOP('',(#49498,#49499,#49500,#49501));
#14497=EDGE_LOOP('',(#49502,#49503,#49504,#49505,#49506,#49507,#49508));
#14498=EDGE_LOOP('',(#49509,#49510,#49511,#49512));
#14499=EDGE_LOOP('',(#49513,#49514,#49515,#49516,#49517));
#14500=EDGE_LOOP('',(#49518,#49519,#49520,#49521));
#14501=EDGE_LOOP('',(#49522,#49523,#49524,#49525));
#14502=EDGE_LOOP('',(#49526,#49527,#49528,#49529));
#14503=EDGE_LOOP('',(#49530,#49531,#49532,#49533));
#14504=EDGE_LOOP('',(#49534,#49535,#49536,#49537));
#14505=EDGE_LOOP('',(#49538,#49539,#49540,#49541));
#14506=EDGE_LOOP('',(#49542,#49543,#49544,#49545));
#14507=EDGE_LOOP('',(#49546,#49547,#49548,#49549));
#14508=EDGE_LOOP('',(#49550,#49551,#49552,#49553));
#14509=EDGE_LOOP('',(#49554,#49555,#49556,#49557));
#14510=EDGE_LOOP('',(#49558,#49559,#49560,#49561,#49562));
#14511=EDGE_LOOP('',(#49563,#49564,#49565,#49566,#49567));
#14512=EDGE_LOOP('',(#49568,#49569,#49570,#49571));
#14513=EDGE_LOOP('',(#49572,#49573,#49574,#49575));
#14514=EDGE_LOOP('',(#49576,#49577,#49578,#49579));
#14515=EDGE_LOOP('',(#49580,#49581,#49582,#49583));
#14516=EDGE_LOOP('',(#49584,#49585,#49586,#49587,#49588));
#14517=EDGE_LOOP('',(#49589,#49590,#49591,#49592,#49593));
#14518=EDGE_LOOP('',(#49594,#49595,#49596,#49597));
#14519=EDGE_LOOP('',(#49598,#49599,#49600,#49601));
#14520=EDGE_LOOP('',(#49602,#49603,#49604,#49605));
#14521=EDGE_LOOP('',(#49606,#49607,#49608,#49609));
#14522=EDGE_LOOP('',(#49610,#49611,#49612,#49613));
#14523=EDGE_LOOP('',(#49614,#49615,#49616,#49617));
#14524=EDGE_LOOP('',(#49618,#49619,#49620,#49621));
#14525=EDGE_LOOP('',(#49622,#49623,#49624,#49625));
#14526=EDGE_LOOP('',(#49626,#49627,#49628,#49629));
#14527=EDGE_LOOP('',(#49630,#49631,#49632,#49633));
#14528=EDGE_LOOP('',(#49634,#49635,#49636,#49637));
#14529=EDGE_LOOP('',(#49638,#49639,#49640,#49641));
#14530=EDGE_LOOP('',(#49642,#49643,#49644,#49645));
#14531=EDGE_LOOP('',(#49646,#49647,#49648,#49649));
#14532=EDGE_LOOP('',(#49650,#49651,#49652,#49653));
#14533=EDGE_LOOP('',(#49654,#49655,#49656,#49657));
#14534=EDGE_LOOP('',(#49658,#49659,#49660,#49661,#49662));
#14535=EDGE_LOOP('',(#49663,#49664,#49665,#49666));
#14536=EDGE_LOOP('',(#49667,#49668,#49669,#49670,#49671,#49672,#49673));
#14537=EDGE_LOOP('',(#49674,#49675,#49676,#49677));
#14538=EDGE_LOOP('',(#49678,#49679,#49680,#49681));
#14539=EDGE_LOOP('',(#49682,#49683,#49684,#49685));
#14540=EDGE_LOOP('',(#49686,#49687,#49688,#49689,#49690));
#14541=EDGE_LOOP('',(#49691,#49692,#49693,#49694));
#14542=EDGE_LOOP('',(#49695,#49696,#49697,#49698));
#14543=EDGE_LOOP('',(#49699,#49700,#49701,#49702));
#14544=EDGE_LOOP('',(#49703,#49704,#49705,#49706));
#14545=EDGE_LOOP('',(#49707,#49708,#49709,#49710));
#14546=EDGE_LOOP('',(#49711,#49712,#49713,#49714));
#14547=EDGE_LOOP('',(#49715,#49716,#49717,#49718));
#14548=EDGE_LOOP('',(#49719,#49720,#49721,#49722));
#14549=EDGE_LOOP('',(#49723,#49724,#49725,#49726));
#14550=EDGE_LOOP('',(#49727,#49728,#49729,#49730));
#14551=EDGE_LOOP('',(#49731,#49732,#49733,#49734));
#14552=EDGE_LOOP('',(#49735,#49736,#49737,#49738));
#14553=EDGE_LOOP('',(#49739,#49740,#49741,#49742,#49743));
#14554=EDGE_LOOP('',(#49744,#49745,#49746,#49747,#49748));
#14555=EDGE_LOOP('',(#49749,#49750,#49751,#49752,#49753,#49754));
#14556=EDGE_LOOP('',(#49755,#49756,#49757,#49758,#49759,#49760,#49761));
#14557=EDGE_LOOP('',(#49762,#49763,#49764,#49765));
#14558=EDGE_LOOP('',(#49766,#49767,#49768,#49769,#49770));
#14559=EDGE_LOOP('',(#49771,#49772,#49773,#49774,#49775));
#14560=EDGE_LOOP('',(#49776,#49777,#49778,#49779,#49780,#49781));
#14561=EDGE_LOOP('',(#49782,#49783,#49784,#49785,#49786,#49787,#49788));
#14562=EDGE_LOOP('',(#49789,#49790,#49791,#49792));
#14563=EDGE_LOOP('',(#49793,#49794,#49795,#49796,#49797,#49798,#49799,#49800,
#49801,#49802,#49803));
#14564=EDGE_LOOP('',(#49804,#49805,#49806,#49807));
#14565=EDGE_LOOP('',(#49808,#49809,#49810,#49811,#49812,#49813,#49814,#49815,
#49816,#49817,#49818,#49819,#49820,#49821,#49822,#49823,#49824,#49825,#49826,
#49827,#49828,#49829,#49830,#49831,#49832,#49833,#49834));
#14566=EDGE_LOOP('',(#49835,#49836,#49837,#49838,#49839,#49840,#49841,#49842,
#49843,#49844,#49845));
#14567=EDGE_LOOP('',(#49846,#49847,#49848,#49849));
#14568=EDGE_LOOP('',(#49850,#49851,#49852,#49853,#49854,#49855,#49856,#49857,
#49858,#49859));
#14569=EDGE_LOOP('',(#49860,#49861,#49862,#49863,#49864,#49865,#49866,#49867,
#49868,#49869,#49870,#49871,#49872,#49873,#49874,#49875));
#14570=EDGE_LOOP('',(#49876,#49877,#49878,#49879,#49880,#49881,#49882,#49883,
#49884,#49885,#49886,#49887,#49888,#49889,#49890,#49891));
#14571=EDGE_LOOP('',(#49892,#49893,#49894,#49895,#49896,#49897,#49898,#49899));
#14572=EDGE_LOOP('',(#49900));
#14573=EDGE_LOOP('',(#49901));
#14574=EDGE_LOOP('',(#49902,#49903,#49904,#49905,#49906,#49907));
#14575=EDGE_LOOP('',(#49908,#49909,#49910,#49911));
#14576=EDGE_LOOP('',(#49912));
#14577=EDGE_LOOP('',(#49913,#49914,#49915,#49916));
#14578=EDGE_LOOP('',(#49917,#49918,#49919,#49920));
#14579=EDGE_LOOP('',(#49921));
#14580=EDGE_LOOP('',(#49922));
#14581=EDGE_LOOP('',(#49923,#49924,#49925,#49926));
#14582=EDGE_LOOP('',(#49927,#49928,#49929,#49930,#49931));
#14583=EDGE_LOOP('',(#49932,#49933,#49934,#49935,#49936));
#14584=EDGE_LOOP('',(#49937,#49938,#49939,#49940,#49941,#49942,#49943));
#14585=EDGE_LOOP('',(#49944,#49945,#49946,#49947,#49948,#49949,#49950));
#14586=EDGE_LOOP('',(#49951,#49952,#49953));
#14587=EDGE_LOOP('',(#49954,#49955,#49956));
#14588=EDGE_LOOP('',(#49957,#49958,#49959,#49960));
#14589=EDGE_LOOP('',(#49961,#49962,#49963,#49964,#49965,#49966,#49967));
#14590=EDGE_LOOP('',(#49968,#49969,#49970,#49971,#49972,#49973,#49974,#49975));
#14591=EDGE_LOOP('',(#49976,#49977,#49978,#49979,#49980,#49981,#49982,#49983,
#49984,#49985,#49986,#49987,#49988,#49989,#49990,#49991));
#14592=EDGE_LOOP('',(#49992,#49993,#49994,#49995,#49996,#49997,#49998,#49999,
#50000,#50001,#50002,#50003,#50004));
#14593=EDGE_LOOP('',(#50005,#50006,#50007,#50008,#50009));
#14594=EDGE_LOOP('',(#50010,#50011,#50012,#50013,#50014));
#14595=EDGE_LOOP('',(#50015,#50016,#50017,#50018));
#14596=EDGE_LOOP('',(#50019,#50020,#50021,#50022,#50023,#50024));
#14597=EDGE_LOOP('',(#50025,#50026,#50027,#50028,#50029));
#14598=EDGE_LOOP('',(#50030,#50031,#50032));
#14599=EDGE_LOOP('',(#50033,#50034,#50035,#50036));
#14600=EDGE_LOOP('',(#50037,#50038,#50039,#50040));
#14601=EDGE_LOOP('',(#50041,#50042,#50043,#50044));
#14602=EDGE_LOOP('',(#50045));
#14603=EDGE_LOOP('',(#50046));
#14604=EDGE_LOOP('',(#50047,#50048,#50049,#50050,#50051));
#14605=EDGE_LOOP('',(#50052,#50053,#50054,#50055,#50056,#50057));
#14606=EDGE_LOOP('',(#50058));
#14607=EDGE_LOOP('',(#50059));
#14608=EDGE_LOOP('',(#50060,#50061,#50062,#50063));
#14609=EDGE_LOOP('',(#50064,#50065,#50066,#50067,#50068,#50069));
#14610=EDGE_LOOP('',(#50070,#50071,#50072,#50073));
#14611=EDGE_LOOP('',(#50074,#50075,#50076,#50077));
#14612=EDGE_LOOP('',(#50078,#50079,#50080,#50081));
#14613=EDGE_LOOP('',(#50082,#50083,#50084,#50085));
#14614=EDGE_LOOP('',(#50086,#50087,#50088,#50089));
#14615=EDGE_LOOP('',(#50090,#50091,#50092,#50093));
#14616=EDGE_LOOP('',(#50094,#50095,#50096,#50097));
#14617=EDGE_LOOP('',(#50098,#50099,#50100,#50101));
#14618=EDGE_LOOP('',(#50102,#50103,#50104,#50105));
#14619=EDGE_LOOP('',(#50106,#50107,#50108,#50109));
#14620=EDGE_LOOP('',(#50110,#50111,#50112,#50113));
#14621=EDGE_LOOP('',(#50114,#50115,#50116,#50117));
#14622=EDGE_LOOP('',(#50118,#50119,#50120,#50121));
#14623=EDGE_LOOP('',(#50122,#50123,#50124,#50125));
#14624=EDGE_LOOP('',(#50126,#50127,#50128,#50129));
#14625=EDGE_LOOP('',(#50130,#50131,#50132,#50133));
#14626=EDGE_LOOP('',(#50134,#50135,#50136,#50137));
#14627=EDGE_LOOP('',(#50138,#50139,#50140,#50141,#50142,#50143,#50144,#50145));
#14628=EDGE_LOOP('',(#50146,#50147,#50148,#50149));
#14629=EDGE_LOOP('',(#50150,#50151,#50152,#50153));
#14630=EDGE_LOOP('',(#50154,#50155,#50156,#50157));
#14631=EDGE_LOOP('',(#50158,#50159,#50160,#50161));
#14632=EDGE_LOOP('',(#50162,#50163,#50164,#50165));
#14633=EDGE_LOOP('',(#50166,#50167,#50168,#50169));
#14634=EDGE_LOOP('',(#50170,#50171,#50172,#50173));
#14635=EDGE_LOOP('',(#50174,#50175,#50176,#50177));
#14636=EDGE_LOOP('',(#50178,#50179,#50180,#50181));
#14637=EDGE_LOOP('',(#50182,#50183,#50184,#50185,#50186,#50187,#50188,#50189,
#50190,#50191,#50192,#50193,#50194,#50195,#50196,#50197,#50198,#50199,#50200,
#50201));
#14638=EDGE_LOOP('',(#50202,#50203,#50204,#50205));
#14639=EDGE_LOOP('',(#50206,#50207,#50208,#50209));
#14640=EDGE_LOOP('',(#50210,#50211,#50212,#50213));
#14641=EDGE_LOOP('',(#50214,#50215,#50216,#50217));
#14642=EDGE_LOOP('',(#50218,#50219,#50220,#50221));
#14643=EDGE_LOOP('',(#50222,#50223,#50224,#50225));
#14644=EDGE_LOOP('',(#50226,#50227,#50228,#50229));
#14645=EDGE_LOOP('',(#50230,#50231,#50232,#50233));
#14646=EDGE_LOOP('',(#50234,#50235,#50236,#50237));
#14647=EDGE_LOOP('',(#50238,#50239,#50240,#50241,#50242,#50243,#50244,#50245,
#50246,#50247,#50248,#50249,#50250,#50251,#50252,#50253,#50254,#50255,#50256,
#50257));
#14648=EDGE_LOOP('',(#50258,#50259,#50260,#50261));
#14649=EDGE_LOOP('',(#50262,#50263,#50264,#50265));
#14650=EDGE_LOOP('',(#50266,#50267,#50268,#50269));
#14651=EDGE_LOOP('',(#50270,#50271,#50272,#50273));
#14652=EDGE_LOOP('',(#50274,#50275,#50276,#50277));
#14653=EDGE_LOOP('',(#50278,#50279,#50280,#50281));
#14654=EDGE_LOOP('',(#50282,#50283,#50284,#50285));
#14655=EDGE_LOOP('',(#50286,#50287,#50288,#50289));
#14656=EDGE_LOOP('',(#50290,#50291,#50292,#50293));
#14657=EDGE_LOOP('',(#50294,#50295,#50296,#50297));
#14658=EDGE_LOOP('',(#50298,#50299,#50300,#50301));
#14659=EDGE_LOOP('',(#50302,#50303,#50304,#50305));
#14660=EDGE_LOOP('',(#50306,#50307,#50308,#50309));
#14661=EDGE_LOOP('',(#50310,#50311,#50312,#50313));
#14662=EDGE_LOOP('',(#50314,#50315,#50316,#50317));
#14663=EDGE_LOOP('',(#50318,#50319,#50320,#50321));
#14664=EDGE_LOOP('',(#50322,#50323,#50324,#50325));
#14665=EDGE_LOOP('',(#50326,#50327,#50328,#50329));
#14666=EDGE_LOOP('',(#50330,#50331,#50332,#50333,#50334,#50335,#50336,#50337));
#14667=EDGE_LOOP('',(#50338,#50339,#50340,#50341));
#14668=EDGE_LOOP('',(#50342));
#14669=EDGE_LOOP('',(#50343));
#14670=EDGE_LOOP('',(#50344,#50345,#50346,#50347));
#14671=EDGE_LOOP('',(#50348,#50349,#50350,#50351));
#14672=EDGE_LOOP('',(#50352,#50353,#50354,#50355));
#14673=EDGE_LOOP('',(#50356,#50357,#50358,#50359,#50360));
#14674=EDGE_LOOP('',(#50361,#50362,#50363,#50364));
#14675=EDGE_LOOP('',(#50365,#50366,#50367,#50368,#50369,#50370));
#14676=EDGE_LOOP('',(#50371));
#14677=EDGE_LOOP('',(#50372,#50373,#50374,#50375,#50376));
#14678=EDGE_LOOP('',(#50377,#50378,#50379,#50380));
#14679=EDGE_LOOP('',(#50381,#50382,#50383,#50384));
#14680=EDGE_LOOP('',(#50385,#50386,#50387,#50388,#50389,#50390));
#14681=EDGE_LOOP('',(#50391,#50392,#50393));
#14682=EDGE_LOOP('',(#50394,#50395,#50396,#50397,#50398,#50399));
#14683=EDGE_LOOP('',(#50400,#50401,#50402,#50403,#50404));
#14684=EDGE_LOOP('',(#50405,#50406,#50407,#50408));
#14685=EDGE_LOOP('',(#50409,#50410,#50411,#50412));
#14686=EDGE_LOOP('',(#50413,#50414,#50415,#50416));
#14687=EDGE_LOOP('',(#50417,#50418,#50419,#50420,#50421));
#14688=EDGE_LOOP('',(#50422,#50423,#50424,#50425,#50426,#50427,#50428,#50429,
#50430,#50431,#50432,#50433,#50434,#50435,#50436,#50437,#50438,#50439,#50440,
#50441,#50442,#50443,#50444,#50445,#50446,#50447,#50448,#50449,#50450,#50451,
#50452,#50453,#50454,#50455,#50456,#50457,#50458));
#14689=EDGE_LOOP('',(#50459,#50460,#50461,#50462,#50463,#50464,#50465,#50466,
#50467,#50468));
#14690=EDGE_LOOP('',(#50469,#50470,#50471,#50472,#50473,#50474,#50475));
#14691=EDGE_LOOP('',(#50476,#50477,#50478,#50479,#50480));
#14692=EDGE_LOOP('',(#50481,#50482,#50483,#50484));
#14693=EDGE_LOOP('',(#50485,#50486,#50487,#50488));
#14694=EDGE_LOOP('',(#50489,#50490,#50491,#50492));
#14695=EDGE_LOOP('',(#50493,#50494,#50495,#50496));
#14696=EDGE_LOOP('',(#50497,#50498,#50499,#50500));
#14697=EDGE_LOOP('',(#50501,#50502,#50503,#50504));
#14698=EDGE_LOOP('',(#50505,#50506,#50507,#50508));
#14699=EDGE_LOOP('',(#50509,#50510,#50511,#50512));
#14700=EDGE_LOOP('',(#50513,#50514,#50515,#50516));
#14701=EDGE_LOOP('',(#50517,#50518,#50519,#50520));
#14702=EDGE_LOOP('',(#50521,#50522,#50523,#50524));
#14703=EDGE_LOOP('',(#50525,#50526,#50527,#50528,#50529,#50530));
#14704=EDGE_LOOP('',(#50531,#50532,#50533,#50534));
#14705=EDGE_LOOP('',(#50535,#50536,#50537,#50538));
#14706=EDGE_LOOP('',(#50539,#50540,#50541,#50542,#50543));
#14707=EDGE_LOOP('',(#50544,#50545,#50546,#50547));
#14708=EDGE_LOOP('',(#50548,#50549,#50550,#50551,#50552));
#14709=EDGE_LOOP('',(#50553,#50554,#50555,#50556));
#14710=EDGE_LOOP('',(#50557,#50558,#50559));
#14711=EDGE_LOOP('',(#50560,#50561,#50562,#50563));
#14712=EDGE_LOOP('',(#50564,#50565,#50566,#50567));
#14713=EDGE_LOOP('',(#50568,#50569,#50570,#50571));
#14714=EDGE_LOOP('',(#50572,#50573,#50574,#50575));
#14715=EDGE_LOOP('',(#50576,#50577,#50578,#50579));
#14716=EDGE_LOOP('',(#50580,#50581,#50582,#50583));
#14717=EDGE_LOOP('',(#50584,#50585,#50586,#50587));
#14718=EDGE_LOOP('',(#50588,#50589,#50590,#50591));
#14719=EDGE_LOOP('',(#50592,#50593,#50594,#50595));
#14720=EDGE_LOOP('',(#50596,#50597,#50598,#50599));
#14721=EDGE_LOOP('',(#50600,#50601,#50602,#50603));
#14722=EDGE_LOOP('',(#50604,#50605,#50606,#50607));
#14723=EDGE_LOOP('',(#50608,#50609,#50610,#50611));
#14724=EDGE_LOOP('',(#50612,#50613,#50614,#50615,#50616));
#14725=EDGE_LOOP('',(#50617,#50618,#50619,#50620));
#14726=EDGE_LOOP('',(#50621,#50622,#50623,#50624,#50625));
#14727=EDGE_LOOP('',(#50626,#50627,#50628,#50629,#50630));
#14728=EDGE_LOOP('',(#50631,#50632,#50633,#50634));
#14729=EDGE_LOOP('',(#50635,#50636,#50637,#50638));
#14730=EDGE_LOOP('',(#50639,#50640,#50641,#50642));
#14731=EDGE_LOOP('',(#50643,#50644,#50645,#50646));
#14732=EDGE_LOOP('',(#50647,#50648,#50649,#50650));
#14733=EDGE_LOOP('',(#50651,#50652,#50653,#50654));
#14734=EDGE_LOOP('',(#50655,#50656,#50657,#50658,#50659));
#14735=EDGE_LOOP('',(#50660,#50661,#50662,#50663));
#14736=EDGE_LOOP('',(#50664,#50665,#50666,#50667));
#14737=EDGE_LOOP('',(#50668,#50669,#50670,#50671));
#14738=EDGE_LOOP('',(#50672,#50673,#50674,#50675));
#14739=EDGE_LOOP('',(#50676,#50677,#50678,#50679));
#14740=EDGE_LOOP('',(#50680,#50681,#50682,#50683));
#14741=EDGE_LOOP('',(#50684,#50685,#50686));
#14742=EDGE_LOOP('',(#50687,#50688,#50689,#50690));
#14743=EDGE_LOOP('',(#50691,#50692,#50693,#50694));
#14744=EDGE_LOOP('',(#50695));
#14745=EDGE_LOOP('',(#50696,#50697,#50698,#50699,#50700,#50701,#50702,#50703,
#50704,#50705,#50706,#50707,#50708,#50709,#50710,#50711,#50712,#50713,#50714,
#50715,#50716,#50717,#50718,#50719,#50720,#50721,#50722,#50723,#50724,#50725,
#50726,#50727));
#14746=EDGE_LOOP('',(#50728,#50729,#50730,#50731));
#14747=EDGE_LOOP('',(#50732,#50733,#50734,#50735));
#14748=EDGE_LOOP('',(#50736,#50737,#50738,#50739));
#14749=EDGE_LOOP('',(#50740,#50741,#50742,#50743,#50744));
#14750=EDGE_LOOP('',(#50745));
#14751=EDGE_LOOP('',(#50746));
#14752=EDGE_LOOP('',(#50747,#50748,#50749,#50750));
#14753=EDGE_LOOP('',(#50751,#50752,#50753,#50754));
#14754=EDGE_LOOP('',(#50755,#50756,#50757,#50758,#50759));
#14755=EDGE_LOOP('',(#50760,#50761,#50762,#50763,#50764));
#14756=EDGE_LOOP('',(#50765,#50766,#50767,#50768,#50769));
#14757=EDGE_LOOP('',(#50770,#50771,#50772,#50773));
#14758=EDGE_LOOP('',(#50774,#50775,#50776,#50777));
#14759=EDGE_LOOP('',(#50778,#50779,#50780,#50781));
#14760=EDGE_LOOP('',(#50782,#50783,#50784,#50785));
#14761=EDGE_LOOP('',(#50786,#50787,#50788,#50789));
#14762=EDGE_LOOP('',(#50790,#50791,#50792,#50793));
#14763=EDGE_LOOP('',(#50794,#50795,#50796,#50797));
#14764=EDGE_LOOP('',(#50798,#50799,#50800,#50801));
#14765=EDGE_LOOP('',(#50802,#50803,#50804,#50805));
#14766=EDGE_LOOP('',(#50806,#50807,#50808,#50809));
#14767=EDGE_LOOP('',(#50810,#50811,#50812,#50813));
#14768=EDGE_LOOP('',(#50814,#50815,#50816,#50817));
#14769=EDGE_LOOP('',(#50818,#50819,#50820,#50821));
#14770=EDGE_LOOP('',(#50822,#50823,#50824,#50825));
#14771=EDGE_LOOP('',(#50826,#50827,#50828,#50829));
#14772=EDGE_LOOP('',(#50830,#50831,#50832,#50833));
#14773=EDGE_LOOP('',(#50834,#50835,#50836,#50837));
#14774=EDGE_LOOP('',(#50838,#50839,#50840,#50841));
#14775=EDGE_LOOP('',(#50842,#50843,#50844,#50845));
#14776=EDGE_LOOP('',(#50846,#50847,#50848,#50849));
#14777=EDGE_LOOP('',(#50850,#50851,#50852,#50853));
#14778=EDGE_LOOP('',(#50854));
#14779=EDGE_LOOP('',(#50855,#50856,#50857,#50858,#50859,#50860,#50861,#50862,
#50863,#50864));
#14780=EDGE_LOOP('',(#50865,#50866,#50867,#50868,#50869,#50870,#50871,#50872,
#50873,#50874));
#14781=EDGE_LOOP('',(#50875,#50876,#50877,#50878,#50879,#50880,#50881,#50882));
#14782=EDGE_LOOP('',(#50883,#50884,#50885,#50886,#50887,#50888,#50889,#50890));
#14783=EDGE_LOOP('',(#50891,#50892,#50893,#50894,#50895,#50896,#50897,#50898));
#14784=EDGE_LOOP('',(#50899,#50900,#50901,#50902,#50903,#50904,#50905,#50906));
#14785=EDGE_LOOP('',(#50907,#50908,#50909,#50910,#50911,#50912,#50913,#50914));
#14786=EDGE_LOOP('',(#50915,#50916,#50917,#50918,#50919,#50920,#50921,#50922));
#14787=EDGE_LOOP('',(#50923,#50924,#50925,#50926,#50927,#50928,#50929,#50930));
#14788=EDGE_LOOP('',(#50931,#50932,#50933,#50934,#50935,#50936,#50937,#50938));
#14789=EDGE_LOOP('',(#50939,#50940,#50941,#50942,#50943,#50944,#50945,#50946));
#14790=EDGE_LOOP('',(#50947,#50948,#50949,#50950,#50951,#50952,#50953,#50954));
#14791=EDGE_LOOP('',(#50955,#50956,#50957,#50958,#50959,#50960,#50961,#50962));
#14792=EDGE_LOOP('',(#50963,#50964,#50965,#50966,#50967,#50968,#50969,#50970));
#14793=EDGE_LOOP('',(#50971,#50972,#50973,#50974,#50975,#50976,#50977,#50978));
#14794=EDGE_LOOP('',(#50979,#50980,#50981,#50982,#50983,#50984,#50985,#50986));
#14795=EDGE_LOOP('',(#50987,#50988,#50989,#50990,#50991,#50992,#50993,#50994));
#14796=EDGE_LOOP('',(#50995,#50996,#50997,#50998,#50999,#51000,#51001,#51002));
#14797=EDGE_LOOP('',(#51003,#51004,#51005,#51006,#51007,#51008,#51009,#51010));
#14798=EDGE_LOOP('',(#51011,#51012,#51013,#51014,#51015,#51016,#51017,#51018));
#14799=EDGE_LOOP('',(#51019,#51020,#51021,#51022,#51023,#51024,#51025,#51026));
#14800=EDGE_LOOP('',(#51027,#51028,#51029,#51030,#51031,#51032,#51033,#51034));
#14801=EDGE_LOOP('',(#51035,#51036,#51037,#51038,#51039,#51040,#51041,#51042));
#14802=EDGE_LOOP('',(#51043,#51044,#51045,#51046,#51047,#51048,#51049,#51050));
#14803=EDGE_LOOP('',(#51051,#51052,#51053,#51054,#51055,#51056,#51057,#51058));
#14804=EDGE_LOOP('',(#51059,#51060,#51061,#51062,#51063,#51064,#51065,#51066));
#14805=EDGE_LOOP('',(#51067,#51068,#51069,#51070,#51071,#51072,#51073,#51074));
#14806=EDGE_LOOP('',(#51075,#51076,#51077,#51078,#51079,#51080,#51081,#51082));
#14807=EDGE_LOOP('',(#51083,#51084,#51085,#51086,#51087,#51088,#51089,#51090));
#14808=EDGE_LOOP('',(#51091,#51092,#51093,#51094,#51095,#51096,#51097,#51098));
#14809=EDGE_LOOP('',(#51099,#51100,#51101,#51102,#51103,#51104,#51105,#51106));
#14810=EDGE_LOOP('',(#51107,#51108,#51109,#51110,#51111,#51112,#51113,#51114));
#14811=EDGE_LOOP('',(#51115,#51116,#51117,#51118,#51119,#51120,#51121,#51122));
#14812=EDGE_LOOP('',(#51123,#51124,#51125,#51126,#51127,#51128,#51129,#51130));
#14813=EDGE_LOOP('',(#51131,#51132,#51133,#51134,#51135,#51136,#51137,#51138));
#14814=EDGE_LOOP('',(#51139,#51140,#51141,#51142,#51143,#51144,#51145,#51146));
#14815=EDGE_LOOP('',(#51147,#51148,#51149,#51150,#51151,#51152,#51153,#51154));
#14816=EDGE_LOOP('',(#51155,#51156,#51157,#51158,#51159,#51160,#51161,#51162));
#14817=EDGE_LOOP('',(#51163,#51164,#51165,#51166,#51167,#51168,#51169,#51170));
#14818=EDGE_LOOP('',(#51171,#51172,#51173,#51174,#51175,#51176,#51177,#51178));
#14819=EDGE_LOOP('',(#51179,#51180,#51181,#51182,#51183,#51184,#51185,#51186));
#14820=EDGE_LOOP('',(#51187,#51188,#51189,#51190,#51191,#51192,#51193,#51194));
#14821=EDGE_LOOP('',(#51195,#51196,#51197,#51198,#51199,#51200,#51201,#51202));
#14822=EDGE_LOOP('',(#51203,#51204,#51205,#51206,#51207,#51208,#51209,#51210));
#14823=EDGE_LOOP('',(#51211,#51212,#51213,#51214,#51215,#51216,#51217,#51218));
#14824=EDGE_LOOP('',(#51219,#51220,#51221,#51222,#51223,#51224,#51225,#51226));
#14825=EDGE_LOOP('',(#51227,#51228,#51229,#51230,#51231,#51232,#51233,#51234));
#14826=EDGE_LOOP('',(#51235,#51236,#51237,#51238,#51239,#51240,#51241,#51242));
#14827=EDGE_LOOP('',(#51243,#51244,#51245,#51246,#51247,#51248,#51249,#51250));
#14828=EDGE_LOOP('',(#51251,#51252,#51253,#51254,#51255,#51256,#51257,#51258));
#14829=EDGE_LOOP('',(#51259,#51260,#51261,#51262,#51263,#51264,#51265,#51266,
#51267,#51268));
#14830=EDGE_LOOP('',(#51269,#51270,#51271,#51272,#51273,#51274,#51275,#51276));
#14831=EDGE_LOOP('',(#51277,#51278,#51279,#51280,#51281,#51282,#51283,#51284));
#14832=EDGE_LOOP('',(#51285,#51286,#51287,#51288,#51289,#51290,#51291,#51292));
#14833=EDGE_LOOP('',(#51293,#51294,#51295,#51296,#51297,#51298,#51299,#51300));
#14834=EDGE_LOOP('',(#51301,#51302,#51303,#51304,#51305,#51306,#51307,#51308));
#14835=EDGE_LOOP('',(#51309,#51310,#51311,#51312,#51313,#51314,#51315,#51316));
#14836=EDGE_LOOP('',(#51317,#51318,#51319,#51320,#51321,#51322,#51323,#51324));
#14837=EDGE_LOOP('',(#51325,#51326,#51327,#51328,#51329,#51330,#51331,#51332));
#14838=EDGE_LOOP('',(#51333,#51334,#51335,#51336,#51337,#51338,#51339,#51340));
#14839=EDGE_LOOP('',(#51341,#51342,#51343,#51344,#51345,#51346,#51347,#51348));
#14840=EDGE_LOOP('',(#51349,#51350,#51351,#51352,#51353,#51354,#51355,#51356));
#14841=EDGE_LOOP('',(#51357,#51358,#51359,#51360,#51361,#51362,#51363,#51364));
#14842=EDGE_LOOP('',(#51365,#51366,#51367,#51368,#51369,#51370,#51371,#51372));
#14843=EDGE_LOOP('',(#51373,#51374,#51375,#51376,#51377,#51378,#51379,#51380));
#14844=EDGE_LOOP('',(#51381,#51382,#51383,#51384,#51385,#51386,#51387,#51388));
#14845=EDGE_LOOP('',(#51389,#51390,#51391,#51392,#51393,#51394,#51395,#51396));
#14846=EDGE_LOOP('',(#51397,#51398,#51399,#51400,#51401,#51402,#51403,#51404));
#14847=EDGE_LOOP('',(#51405,#51406,#51407,#51408,#51409,#51410,#51411,#51412));
#14848=EDGE_LOOP('',(#51413,#51414,#51415,#51416,#51417,#51418,#51419,#51420));
#14849=EDGE_LOOP('',(#51421,#51422,#51423,#51424,#51425,#51426,#51427,#51428));
#14850=EDGE_LOOP('',(#51429,#51430,#51431,#51432,#51433,#51434,#51435,#51436));
#14851=EDGE_LOOP('',(#51437,#51438,#51439,#51440,#51441,#51442,#51443,#51444));
#14852=EDGE_LOOP('',(#51445,#51446,#51447,#51448,#51449,#51450,#51451,#51452));
#14853=EDGE_LOOP('',(#51453,#51454,#51455,#51456,#51457,#51458,#51459,#51460));
#14854=EDGE_LOOP('',(#51461,#51462,#51463,#51464,#51465,#51466,#51467,#51468));
#14855=EDGE_LOOP('',(#51469,#51470,#51471,#51472,#51473,#51474,#51475,#51476));
#14856=EDGE_LOOP('',(#51477,#51478,#51479,#51480,#51481,#51482,#51483,#51484));
#14857=EDGE_LOOP('',(#51485,#51486,#51487,#51488,#51489,#51490,#51491,#51492));
#14858=EDGE_LOOP('',(#51493,#51494,#51495,#51496,#51497,#51498,#51499,#51500));
#14859=EDGE_LOOP('',(#51501,#51502,#51503,#51504,#51505,#51506,#51507,#51508));
#14860=EDGE_LOOP('',(#51509,#51510,#51511,#51512,#51513,#51514,#51515,#51516));
#14861=EDGE_LOOP('',(#51517,#51518,#51519,#51520,#51521,#51522,#51523,#51524));
#14862=EDGE_LOOP('',(#51525,#51526,#51527,#51528,#51529,#51530,#51531,#51532));
#14863=EDGE_LOOP('',(#51533,#51534,#51535,#51536,#51537,#51538,#51539,#51540));
#14864=EDGE_LOOP('',(#51541,#51542,#51543,#51544,#51545,#51546,#51547,#51548));
#14865=EDGE_LOOP('',(#51549,#51550,#51551,#51552,#51553,#51554,#51555,#51556));
#14866=EDGE_LOOP('',(#51557,#51558,#51559,#51560,#51561,#51562,#51563,#51564));
#14867=EDGE_LOOP('',(#51565,#51566,#51567,#51568,#51569,#51570,#51571,#51572));
#14868=EDGE_LOOP('',(#51573,#51574,#51575,#51576,#51577,#51578,#51579,#51580));
#14869=EDGE_LOOP('',(#51581,#51582,#51583,#51584,#51585,#51586,#51587,#51588));
#14870=EDGE_LOOP('',(#51589,#51590,#51591,#51592,#51593,#51594,#51595,#51596));
#14871=EDGE_LOOP('',(#51597,#51598,#51599,#51600,#51601,#51602,#51603,#51604));
#14872=EDGE_LOOP('',(#51605,#51606,#51607,#51608,#51609,#51610,#51611,#51612));
#14873=EDGE_LOOP('',(#51613,#51614,#51615,#51616,#51617,#51618,#51619,#51620,
#51621,#51622));
#14874=EDGE_LOOP('',(#51623,#51624,#51625,#51626,#51627,#51628,#51629,#51630));
#14875=EDGE_LOOP('',(#51631,#51632,#51633,#51634,#51635,#51636,#51637,#51638));
#14876=EDGE_LOOP('',(#51639,#51640,#51641,#51642,#51643,#51644,#51645,#51646));
#14877=EDGE_LOOP('',(#51647,#51648,#51649,#51650,#51651,#51652,#51653,#51654));
#14878=EDGE_LOOP('',(#51655,#51656,#51657,#51658,#51659,#51660,#51661,#51662));
#14879=EDGE_LOOP('',(#51663,#51664,#51665,#51666,#51667,#51668,#51669,#51670));
#14880=EDGE_LOOP('',(#51671,#51672,#51673,#51674,#51675,#51676,#51677,#51678));
#14881=EDGE_LOOP('',(#51679,#51680,#51681,#51682,#51683,#51684,#51685,#51686));
#14882=EDGE_LOOP('',(#51687,#51688,#51689,#51690,#51691,#51692,#51693,#51694));
#14883=EDGE_LOOP('',(#51695,#51696,#51697,#51698,#51699,#51700,#51701,#51702));
#14884=EDGE_LOOP('',(#51703,#51704,#51705,#51706,#51707,#51708,#51709,#51710));
#14885=EDGE_LOOP('',(#51711,#51712,#51713,#51714,#51715,#51716,#51717,#51718));
#14886=EDGE_LOOP('',(#51719,#51720,#51721,#51722,#51723,#51724,#51725,#51726));
#14887=EDGE_LOOP('',(#51727,#51728,#51729,#51730,#51731,#51732,#51733,#51734));
#14888=EDGE_LOOP('',(#51735,#51736,#51737,#51738,#51739,#51740,#51741,#51742));
#14889=EDGE_LOOP('',(#51743,#51744,#51745,#51746,#51747,#51748,#51749,#51750));
#14890=EDGE_LOOP('',(#51751,#51752,#51753,#51754,#51755,#51756,#51757,#51758));
#14891=EDGE_LOOP('',(#51759,#51760,#51761,#51762,#51763,#51764,#51765,#51766));
#14892=EDGE_LOOP('',(#51767,#51768,#51769,#51770,#51771,#51772,#51773,#51774));
#14893=EDGE_LOOP('',(#51775,#51776,#51777,#51778,#51779,#51780,#51781,#51782));
#14894=EDGE_LOOP('',(#51783,#51784,#51785,#51786,#51787,#51788,#51789,#51790));
#14895=EDGE_LOOP('',(#51791,#51792,#51793,#51794,#51795,#51796,#51797,#51798));
#14896=EDGE_LOOP('',(#51799,#51800,#51801,#51802,#51803,#51804,#51805,#51806));
#14897=EDGE_LOOP('',(#51807,#51808,#51809,#51810,#51811,#51812,#51813,#51814));
#14898=EDGE_LOOP('',(#51815,#51816,#51817,#51818,#51819,#51820,#51821,#51822));
#14899=EDGE_LOOP('',(#51823,#51824,#51825,#51826,#51827,#51828,#51829,#51830));
#14900=EDGE_LOOP('',(#51831,#51832,#51833,#51834,#51835,#51836,#51837,#51838));
#14901=EDGE_LOOP('',(#51839,#51840,#51841,#51842,#51843,#51844,#51845,#51846));
#14902=EDGE_LOOP('',(#51847,#51848,#51849,#51850,#51851,#51852,#51853,#51854));
#14903=EDGE_LOOP('',(#51855,#51856,#51857,#51858,#51859,#51860,#51861,#51862));
#14904=EDGE_LOOP('',(#51863,#51864,#51865,#51866,#51867,#51868,#51869,#51870));
#14905=EDGE_LOOP('',(#51871,#51872,#51873,#51874,#51875,#51876,#51877,#51878));
#14906=EDGE_LOOP('',(#51879,#51880,#51881,#51882,#51883,#51884,#51885,#51886));
#14907=EDGE_LOOP('',(#51887,#51888,#51889,#51890,#51891,#51892,#51893,#51894));
#14908=EDGE_LOOP('',(#51895,#51896,#51897,#51898,#51899,#51900,#51901,#51902));
#14909=EDGE_LOOP('',(#51903,#51904,#51905,#51906,#51907,#51908,#51909,#51910));
#14910=EDGE_LOOP('',(#51911,#51912,#51913,#51914,#51915,#51916,#51917,#51918));
#14911=EDGE_LOOP('',(#51919,#51920,#51921,#51922,#51923,#51924,#51925,#51926));
#14912=EDGE_LOOP('',(#51927,#51928,#51929,#51930,#51931,#51932,#51933,#51934));
#14913=EDGE_LOOP('',(#51935,#51936,#51937,#51938,#51939,#51940,#51941,#51942));
#14914=EDGE_LOOP('',(#51943,#51944,#51945,#51946,#51947,#51948,#51949,#51950));
#14915=EDGE_LOOP('',(#51951,#51952,#51953,#51954,#51955,#51956,#51957,#51958));
#14916=EDGE_LOOP('',(#51959,#51960,#51961,#51962,#51963,#51964,#51965,#51966));
#14917=EDGE_LOOP('',(#51967,#51968,#51969,#51970,#51971,#51972,#51973,#51974));
#14918=EDGE_LOOP('',(#51975,#51976,#51977,#51978,#51979,#51980,#51981,#51982));
#14919=EDGE_LOOP('',(#51983,#51984,#51985,#51986,#51987,#51988,#51989,#51990));
#14920=EDGE_LOOP('',(#51991,#51992,#51993,#51994,#51995,#51996,#51997,#51998));
#14921=EDGE_LOOP('',(#51999,#52000,#52001,#52002,#52003,#52004,#52005,#52006));
#14922=EDGE_LOOP('',(#52007,#52008,#52009,#52010,#52011,#52012,#52013,#52014));
#14923=EDGE_LOOP('',(#52015,#52016,#52017,#52018,#52019,#52020,#52021,#52022));
#14924=EDGE_LOOP('',(#52023,#52024,#52025,#52026,#52027,#52028,#52029,#52030));
#14925=EDGE_LOOP('',(#52031,#52032,#52033,#52034,#52035,#52036,#52037,#52038));
#14926=EDGE_LOOP('',(#52039,#52040,#52041,#52042,#52043,#52044,#52045,#52046));
#14927=EDGE_LOOP('',(#52047,#52048,#52049,#52050,#52051,#52052,#52053,#52054));
#14928=EDGE_LOOP('',(#52055,#52056,#52057,#52058,#52059,#52060,#52061,#52062));
#14929=EDGE_LOOP('',(#52063,#52064,#52065,#52066,#52067,#52068,#52069,#52070));
#14930=EDGE_LOOP('',(#52071,#52072,#52073,#52074,#52075,#52076,#52077,#52078));
#14931=EDGE_LOOP('',(#52079,#52080,#52081,#52082,#52083,#52084,#52085,#52086));
#14932=EDGE_LOOP('',(#52087,#52088,#52089,#52090,#52091,#52092,#52093,#52094));
#14933=EDGE_LOOP('',(#52095,#52096,#52097,#52098,#52099,#52100,#52101,#52102));
#14934=EDGE_LOOP('',(#52103,#52104,#52105,#52106,#52107,#52108,#52109,#52110));
#14935=EDGE_LOOP('',(#52111,#52112,#52113,#52114,#52115,#52116,#52117,#52118));
#14936=EDGE_LOOP('',(#52119,#52120,#52121,#52122,#52123,#52124,#52125,#52126));
#14937=EDGE_LOOP('',(#52127,#52128,#52129,#52130,#52131,#52132,#52133,#52134));
#14938=EDGE_LOOP('',(#52135,#52136,#52137,#52138,#52139,#52140,#52141,#52142));
#14939=EDGE_LOOP('',(#52143,#52144,#52145,#52146,#52147,#52148,#52149,#52150));
#14940=EDGE_LOOP('',(#52151,#52152,#52153,#52154,#52155,#52156,#52157,#52158));
#14941=EDGE_LOOP('',(#52159,#52160,#52161,#52162,#52163,#52164,#52165,#52166));
#14942=EDGE_LOOP('',(#52167,#52168,#52169,#52170,#52171,#52172,#52173,#52174));
#14943=EDGE_LOOP('',(#52175,#52176,#52177,#52178,#52179,#52180,#52181,#52182));
#14944=EDGE_LOOP('',(#52183,#52184,#52185,#52186,#52187,#52188,#52189,#52190));
#14945=EDGE_LOOP('',(#52191,#52192,#52193,#52194,#52195,#52196,#52197,#52198));
#14946=EDGE_LOOP('',(#52199,#52200,#52201,#52202,#52203,#52204,#52205,#52206));
#14947=EDGE_LOOP('',(#52207,#52208,#52209,#52210,#52211,#52212,#52213,#52214));
#14948=EDGE_LOOP('',(#52215,#52216,#52217,#52218,#52219,#52220,#52221,#52222));
#14949=EDGE_LOOP('',(#52223,#52224,#52225,#52226,#52227,#52228,#52229,#52230));
#14950=EDGE_LOOP('',(#52231,#52232,#52233,#52234,#52235,#52236,#52237,#52238));
#14951=EDGE_LOOP('',(#52239,#52240,#52241,#52242,#52243,#52244,#52245,#52246));
#14952=EDGE_LOOP('',(#52247,#52248,#52249,#52250,#52251,#52252,#52253,#52254));
#14953=EDGE_LOOP('',(#52255,#52256,#52257,#52258,#52259,#52260,#52261,#52262));
#14954=EDGE_LOOP('',(#52263,#52264,#52265,#52266,#52267,#52268,#52269,#52270));
#14955=EDGE_LOOP('',(#52271,#52272,#52273,#52274,#52275,#52276,#52277,#52278));
#14956=EDGE_LOOP('',(#52279));
#14957=EDGE_LOOP('',(#52280,#52281,#52282,#52283,#52284,#52285,#52286,#52287));
#14958=EDGE_LOOP('',(#52288,#52289,#52290,#52291,#52292,#52293,#52294,#52295));
#14959=EDGE_LOOP('',(#52296,#52297,#52298));
#14960=EDGE_LOOP('',(#52299,#52300,#52301,#52302,#52303,#52304,#52305,#52306));
#14961=EDGE_LOOP('',(#52307,#52308,#52309,#52310,#52311,#52312,#52313,#52314));
#14962=EDGE_LOOP('',(#52315,#52316,#52317,#52318,#52319,#52320,#52321,#52322));
#14963=EDGE_LOOP('',(#52323,#52324,#52325,#52326,#52327,#52328,#52329,#52330));
#14964=EDGE_LOOP('',(#52331,#52332,#52333,#52334,#52335,#52336,#52337,#52338));
#14965=EDGE_LOOP('',(#52339,#52340,#52341,#52342,#52343,#52344,#52345,#52346));
#14966=EDGE_LOOP('',(#52347,#52348,#52349,#52350,#52351,#52352,#52353,#52354));
#14967=EDGE_LOOP('',(#52355,#52356,#52357,#52358,#52359,#52360,#52361,#52362));
#14968=EDGE_LOOP('',(#52363,#52364,#52365,#52366,#52367,#52368,#52369,#52370));
#14969=EDGE_LOOP('',(#52371,#52372,#52373,#52374,#52375,#52376,#52377,#52378));
#14970=EDGE_LOOP('',(#52379,#52380,#52381,#52382,#52383,#52384,#52385,#52386));
#14971=EDGE_LOOP('',(#52387,#52388,#52389,#52390,#52391,#52392,#52393,#52394));
#14972=EDGE_LOOP('',(#52395,#52396,#52397,#52398,#52399,#52400,#52401,#52402));
#14973=EDGE_LOOP('',(#52403,#52404,#52405,#52406,#52407,#52408,#52409,#52410));
#14974=EDGE_LOOP('',(#52411,#52412,#52413,#52414,#52415,#52416,#52417,#52418));
#14975=EDGE_LOOP('',(#52419,#52420,#52421,#52422,#52423,#52424,#52425,#52426));
#14976=EDGE_LOOP('',(#52427,#52428,#52429));
#14977=EDGE_LOOP('',(#52430,#52431,#52432,#52433,#52434,#52435,#52436,#52437));
#14978=EDGE_LOOP('',(#52438,#52439,#52440,#52441,#52442,#52443,#52444,#52445));
#14979=EDGE_LOOP('',(#52446,#52447,#52448,#52449,#52450,#52451,#52452,#52453));
#14980=EDGE_LOOP('',(#52454,#52455,#52456,#52457,#52458,#52459,#52460,#52461));
#14981=EDGE_LOOP('',(#52462,#52463,#52464,#52465,#52466,#52467,#52468,#52469));
#14982=EDGE_LOOP('',(#52470,#52471,#52472,#52473,#52474,#52475,#52476,#52477));
#14983=EDGE_LOOP('',(#52478,#52479,#52480,#52481,#52482,#52483,#52484,#52485));
#14984=EDGE_LOOP('',(#52486,#52487,#52488,#52489,#52490,#52491,#52492,#52493));
#14985=EDGE_LOOP('',(#52494,#52495,#52496,#52497,#52498,#52499,#52500,#52501));
#14986=EDGE_LOOP('',(#52502,#52503,#52504,#52505,#52506,#52507,#52508,#52509));
#14987=EDGE_LOOP('',(#52510,#52511,#52512,#52513,#52514,#52515,#52516,#52517));
#14988=EDGE_LOOP('',(#52518,#52519,#52520,#52521,#52522,#52523,#52524,#52525));
#14989=EDGE_LOOP('',(#52526,#52527,#52528,#52529,#52530,#52531,#52532,#52533));
#14990=EDGE_LOOP('',(#52534,#52535,#52536,#52537,#52538,#52539,#52540,#52541));
#14991=EDGE_LOOP('',(#52542,#52543,#52544,#52545,#52546,#52547,#52548,#52549));
#14992=EDGE_LOOP('',(#52550,#52551,#52552,#52553,#52554,#52555,#52556,#52557));
#14993=EDGE_LOOP('',(#52558,#52559,#52560,#52561,#52562,#52563,#52564,#52565));
#14994=EDGE_LOOP('',(#52566,#52567,#52568,#52569,#52570,#52571,#52572,#52573));
#14995=EDGE_LOOP('',(#52574,#52575,#52576,#52577,#52578,#52579,#52580,#52581));
#14996=EDGE_LOOP('',(#52582,#52583,#52584,#52585,#52586,#52587,#52588,#52589));
#14997=EDGE_LOOP('',(#52590,#52591,#52592,#52593,#52594,#52595,#52596,#52597));
#14998=EDGE_LOOP('',(#52598,#52599,#52600,#52601,#52602,#52603,#52604,#52605));
#14999=EDGE_LOOP('',(#52606,#52607,#52608,#52609,#52610,#52611,#52612,#52613));
#15000=EDGE_LOOP('',(#52614,#52615,#52616,#52617,#52618,#52619,#52620,#52621));
#15001=EDGE_LOOP('',(#52622,#52623,#52624,#52625,#52626,#52627,#52628,#52629));
#15002=EDGE_LOOP('',(#52630,#52631,#52632,#52633,#52634,#52635,#52636,#52637,
#52638,#52639));
#15003=EDGE_LOOP('',(#52640,#52641,#52642,#52643,#52644,#52645,#52646,#52647));
#15004=EDGE_LOOP('',(#52648,#52649,#52650,#52651,#52652,#52653,#52654,#52655));
#15005=EDGE_LOOP('',(#52656,#52657,#52658));
#15006=EDGE_LOOP('',(#52659,#52660,#52661,#52662,#52663,#52664,#52665,#52666));
#15007=EDGE_LOOP('',(#52667,#52668,#52669,#52670,#52671,#52672,#52673,#52674));
#15008=EDGE_LOOP('',(#52675,#52676,#52677,#52678,#52679,#52680,#52681,#52682));
#15009=EDGE_LOOP('',(#52683,#52684,#52685,#52686,#52687,#52688,#52689,#52690));
#15010=EDGE_LOOP('',(#52691,#52692,#52693,#52694,#52695,#52696,#52697,#52698));
#15011=EDGE_LOOP('',(#52699,#52700,#52701,#52702,#52703,#52704,#52705,#52706));
#15012=EDGE_LOOP('',(#52707,#52708,#52709,#52710,#52711,#52712,#52713,#52714));
#15013=EDGE_LOOP('',(#52715,#52716,#52717,#52718,#52719,#52720,#52721,#52722));
#15014=EDGE_LOOP('',(#52723,#52724,#52725,#52726,#52727,#52728,#52729,#52730));
#15015=EDGE_LOOP('',(#52731,#52732,#52733,#52734,#52735,#52736,#52737,#52738));
#15016=EDGE_LOOP('',(#52739,#52740,#52741,#52742,#52743,#52744,#52745,#52746));
#15017=EDGE_LOOP('',(#52747,#52748,#52749,#52750,#52751,#52752,#52753,#52754));
#15018=EDGE_LOOP('',(#52755,#52756,#52757,#52758,#52759,#52760,#52761,#52762));
#15019=EDGE_LOOP('',(#52763,#52764,#52765,#52766,#52767,#52768,#52769,#52770));
#15020=EDGE_LOOP('',(#52771,#52772,#52773,#52774,#52775,#52776,#52777,#52778));
#15021=EDGE_LOOP('',(#52779,#52780,#52781,#52782,#52783,#52784,#52785,#52786));
#15022=EDGE_LOOP('',(#52787,#52788,#52789));
#15023=EDGE_LOOP('',(#52790,#52791,#52792,#52793,#52794,#52795,#52796,#52797));
#15024=EDGE_LOOP('',(#52798,#52799,#52800,#52801,#52802,#52803,#52804,#52805));
#15025=EDGE_LOOP('',(#52806,#52807,#52808,#52809,#52810,#52811,#52812,#52813));
#15026=EDGE_LOOP('',(#52814,#52815,#52816,#52817,#52818,#52819,#52820,#52821));
#15027=EDGE_LOOP('',(#52822,#52823,#52824,#52825,#52826,#52827,#52828,#52829));
#15028=EDGE_LOOP('',(#52830,#52831,#52832,#52833,#52834,#52835,#52836,#52837));
#15029=EDGE_LOOP('',(#52838,#52839,#52840,#52841,#52842,#52843,#52844,#52845));
#15030=EDGE_LOOP('',(#52846,#52847,#52848,#52849,#52850,#52851,#52852,#52853));
#15031=EDGE_LOOP('',(#52854,#52855,#52856,#52857,#52858,#52859,#52860,#52861));
#15032=EDGE_LOOP('',(#52862,#52863,#52864,#52865,#52866,#52867,#52868,#52869));
#15033=EDGE_LOOP('',(#52870,#52871,#52872,#52873,#52874,#52875,#52876,#52877));
#15034=EDGE_LOOP('',(#52878,#52879,#52880,#52881,#52882,#52883,#52884,#52885));
#15035=EDGE_LOOP('',(#52886,#52887,#52888,#52889,#52890,#52891,#52892,#52893));
#15036=EDGE_LOOP('',(#52894,#52895,#52896,#52897,#52898,#52899,#52900,#52901));
#15037=EDGE_LOOP('',(#52902,#52903,#52904,#52905,#52906,#52907,#52908,#52909));
#15038=EDGE_LOOP('',(#52910,#52911,#52912,#52913,#52914,#52915,#52916,#52917));
#15039=EDGE_LOOP('',(#52918,#52919,#52920,#52921,#52922,#52923,#52924,#52925));
#15040=EDGE_LOOP('',(#52926,#52927,#52928,#52929,#52930,#52931,#52932,#52933));
#15041=EDGE_LOOP('',(#52934,#52935,#52936,#52937,#52938,#52939,#52940,#52941));
#15042=EDGE_LOOP('',(#52942,#52943,#52944,#52945,#52946,#52947,#52948,#52949));
#15043=EDGE_LOOP('',(#52950,#52951,#52952,#52953,#52954,#52955,#52956,#52957));
#15044=EDGE_LOOP('',(#52958,#52959,#52960,#52961,#52962,#52963,#52964,#52965));
#15045=EDGE_LOOP('',(#52966,#52967,#52968,#52969,#52970,#52971,#52972,#52973));
#15046=EDGE_LOOP('',(#52974,#52975,#52976,#52977,#52978,#52979,#52980,#52981));
#15047=EDGE_LOOP('',(#52982,#52983,#52984,#52985,#52986,#52987,#52988,#52989));
#15048=EDGE_LOOP('',(#52990,#52991,#52992,#52993,#52994,#52995,#52996,#52997,
#52998,#52999));
#15049=EDGE_LOOP('',(#53000,#53001,#53002,#53003,#53004,#53005,#53006,#53007));
#15050=EDGE_LOOP('',(#53008,#53009,#53010,#53011,#53012,#53013,#53014,#53015));
#15051=EDGE_LOOP('',(#53016,#53017,#53018));
#15052=EDGE_LOOP('',(#53019,#53020,#53021,#53022,#53023,#53024,#53025,#53026));
#15053=EDGE_LOOP('',(#53027,#53028,#53029,#53030,#53031,#53032,#53033,#53034));
#15054=EDGE_LOOP('',(#53035,#53036,#53037,#53038,#53039,#53040,#53041,#53042));
#15055=EDGE_LOOP('',(#53043,#53044,#53045,#53046,#53047,#53048,#53049,#53050));
#15056=EDGE_LOOP('',(#53051,#53052,#53053,#53054,#53055,#53056,#53057,#53058));
#15057=EDGE_LOOP('',(#53059,#53060,#53061,#53062,#53063,#53064,#53065,#53066));
#15058=EDGE_LOOP('',(#53067,#53068,#53069,#53070,#53071,#53072,#53073,#53074));
#15059=EDGE_LOOP('',(#53075,#53076,#53077,#53078,#53079,#53080,#53081,#53082));
#15060=EDGE_LOOP('',(#53083,#53084,#53085,#53086,#53087,#53088,#53089,#53090));
#15061=EDGE_LOOP('',(#53091,#53092,#53093,#53094,#53095,#53096,#53097,#53098));
#15062=EDGE_LOOP('',(#53099,#53100,#53101,#53102,#53103,#53104,#53105,#53106));
#15063=EDGE_LOOP('',(#53107,#53108,#53109,#53110,#53111,#53112,#53113,#53114));
#15064=EDGE_LOOP('',(#53115,#53116,#53117,#53118,#53119,#53120,#53121,#53122));
#15065=EDGE_LOOP('',(#53123,#53124,#53125,#53126,#53127,#53128,#53129,#53130));
#15066=EDGE_LOOP('',(#53131,#53132,#53133,#53134,#53135,#53136,#53137,#53138));
#15067=EDGE_LOOP('',(#53139,#53140,#53141,#53142,#53143,#53144,#53145,#53146));
#15068=EDGE_LOOP('',(#53147,#53148,#53149));
#15069=EDGE_LOOP('',(#53150,#53151,#53152,#53153,#53154,#53155,#53156,#53157));
#15070=EDGE_LOOP('',(#53158,#53159,#53160,#53161,#53162,#53163,#53164,#53165));
#15071=EDGE_LOOP('',(#53166,#53167,#53168,#53169,#53170,#53171,#53172,#53173));
#15072=EDGE_LOOP('',(#53174,#53175,#53176,#53177,#53178,#53179,#53180,#53181));
#15073=EDGE_LOOP('',(#53182,#53183,#53184,#53185,#53186,#53187,#53188,#53189));
#15074=EDGE_LOOP('',(#53190,#53191,#53192,#53193,#53194,#53195,#53196,#53197));
#15075=EDGE_LOOP('',(#53198,#53199,#53200,#53201,#53202,#53203,#53204,#53205));
#15076=EDGE_LOOP('',(#53206,#53207,#53208,#53209,#53210,#53211,#53212,#53213));
#15077=EDGE_LOOP('',(#53214,#53215,#53216,#53217,#53218,#53219,#53220,#53221));
#15078=EDGE_LOOP('',(#53222,#53223,#53224,#53225,#53226,#53227,#53228,#53229));
#15079=EDGE_LOOP('',(#53230,#53231,#53232,#53233,#53234,#53235,#53236,#53237));
#15080=EDGE_LOOP('',(#53238,#53239,#53240,#53241,#53242,#53243,#53244,#53245));
#15081=EDGE_LOOP('',(#53246,#53247,#53248,#53249,#53250,#53251,#53252,#53253));
#15082=EDGE_LOOP('',(#53254,#53255,#53256,#53257,#53258,#53259,#53260,#53261));
#15083=EDGE_LOOP('',(#53262,#53263,#53264,#53265,#53266,#53267,#53268,#53269));
#15084=EDGE_LOOP('',(#53270,#53271,#53272,#53273,#53274,#53275,#53276,#53277));
#15085=EDGE_LOOP('',(#53278,#53279,#53280,#53281,#53282,#53283,#53284,#53285));
#15086=EDGE_LOOP('',(#53286,#53287,#53288,#53289,#53290,#53291,#53292,#53293));
#15087=EDGE_LOOP('',(#53294,#53295,#53296,#53297,#53298,#53299,#53300,#53301));
#15088=EDGE_LOOP('',(#53302,#53303,#53304,#53305,#53306,#53307,#53308,#53309));
#15089=EDGE_LOOP('',(#53310,#53311,#53312,#53313,#53314,#53315,#53316,#53317));
#15090=EDGE_LOOP('',(#53318,#53319,#53320,#53321,#53322,#53323,#53324,#53325));
#15091=EDGE_LOOP('',(#53326,#53327,#53328,#53329,#53330,#53331,#53332,#53333));
#15092=EDGE_LOOP('',(#53334,#53335,#53336));
#15093=EDGE_LOOP('',(#53337,#53338,#53339,#53340,#53341,#53342,#53343,#53344));
#15094=EDGE_LOOP('',(#53345,#53346,#53347,#53348,#53349,#53350,#53351,#53352));
#15095=EDGE_LOOP('',(#53353,#53354,#53355,#53356,#53357,#53358,#53359,#53360));
#15096=EDGE_LOOP('',(#53361,#53362,#53363,#53364,#53365,#53366,#53367,#53368));
#15097=EDGE_LOOP('',(#53369,#53370,#53371,#53372,#53373,#53374,#53375,#53376));
#15098=EDGE_LOOP('',(#53377,#53378,#53379,#53380,#53381,#53382,#53383,#53384));
#15099=EDGE_LOOP('',(#53385,#53386,#53387,#53388,#53389,#53390,#53391,#53392));
#15100=EDGE_LOOP('',(#53393,#53394,#53395,#53396,#53397,#53398,#53399,#53400));
#15101=EDGE_LOOP('',(#53401,#53402,#53403,#53404,#53405,#53406,#53407,#53408));
#15102=EDGE_LOOP('',(#53409,#53410,#53411,#53412,#53413,#53414,#53415,#53416));
#15103=EDGE_LOOP('',(#53417,#53418,#53419,#53420,#53421,#53422,#53423,#53424));
#15104=EDGE_LOOP('',(#53425,#53426,#53427,#53428,#53429,#53430,#53431,#53432));
#15105=EDGE_LOOP('',(#53433,#53434,#53435,#53436,#53437,#53438,#53439,#53440));
#15106=EDGE_LOOP('',(#53441,#53442,#53443,#53444,#53445,#53446,#53447,#53448));
#15107=EDGE_LOOP('',(#53449,#53450,#53451,#53452,#53453,#53454,#53455,#53456));
#15108=EDGE_LOOP('',(#53457,#53458,#53459,#53460,#53461,#53462,#53463,#53464));
#15109=EDGE_LOOP('',(#53465,#53466,#53467));
#15110=EDGE_LOOP('',(#53468,#53469,#53470,#53471,#53472,#53473,#53474,#53475));
#15111=EDGE_LOOP('',(#53476,#53477,#53478,#53479,#53480,#53481,#53482,#53483));
#15112=EDGE_LOOP('',(#53484,#53485,#53486,#53487,#53488,#53489,#53490,#53491));
```
