## Supplementary Material 4 for "De novo Powered Air-Purifying Respirator Design and Fabrication for Pandemic Response": Pelican Case PAPR Assembly.step (part 4 of 22)

```
#15113=EDGE_LOOP('',(#53492,#53493,#53494,#53495,#53496,#53497,#53498,#53499));
#15114=EDGE_LOOP('',(#53500,#53501,#53502,#53503,#53504,#53505,#53506,#53507));
#15115=EDGE_LOOP('',(#53508,#53509,#53510,#53511,#53512,#53513,#53514,#53515));
#15116=EDGE_LOOP('',(#53516,#53517,#53518,#53519,#53520,#53521,#53522,#53523));
#15117=EDGE_LOOP('',(#53524,#53525,#53526,#53527,#53528,#53529,#53530,#53531));
#15118=EDGE_LOOP('',(#53532,#53533,#53534,#53535,#53536,#53537,#53538,#53539));
#15119=EDGE_LOOP('',(#53540,#53541,#53542,#53543,#53544,#53545,#53546,#53547));
#15120=EDGE_LOOP('',(#53548,#53549,#53550,#53551,#53552,#53553,#53554,#53555));
#15121=EDGE_LOOP('',(#53556,#53557,#53558,#53559,#53560,#53561,#53562,#53563));
#15122=EDGE_LOOP('',(#53564,#53565,#53566,#53567,#53568,#53569,#53570,#53571));
#15123=EDGE_LOOP('',(#53572,#53573,#53574,#53575,#53576,#53577,#53578,#53579));
#15124=EDGE_LOOP('',(#53580,#53581,#53582,#53583,#53584,#53585,#53586,#53587));
#15125=EDGE_LOOP('',(#53588,#53589,#53590,#53591,#53592,#53593,#53594,#53595));
#15126=EDGE_LOOP('',(#53596,#53597,#53598,#53599,#53600,#53601,#53602,#53603));
#15127=EDGE_LOOP('',(#53604,#53605,#53606,#53607,#53608,#53609,#53610,#53611));
#15128=EDGE_LOOP('',(#53612,#53613,#53614,#53615,#53616,#53617,#53618,#53619));
#15129=EDGE_LOOP('',(#53620,#53621,#53622,#53623,#53624,#53625,#53626,#53627));
#15130=EDGE_LOOP('',(#53628,#53629,#53630,#53631,#53632,#53633,#53634,#53635,
#53636,#53637));
#15131=EDGE_LOOP('',(#53638,#53639,#53640,#53641,#53642,#53643,#53644,#53645,
#53646,#53647));
#15132=EDGE_LOOP('',(#53648,#53649,#53650,#53651,#53652,#53653,#53654,#53655));
#15133=EDGE_LOOP('',(#53656,#53657,#53658,#53659,#53660,#53661,#53662,#53663));
#15134=EDGE_LOOP('',(#53664,#53665,#53666,#53667,#53668,#53669,#53670,#53671));
#15135=EDGE_LOOP('',(#53672,#53673,#53674,#53675,#53676,#53677,#53678,#53679));
#15136=EDGE_LOOP('',(#53680,#53681,#53682,#53683,#53684,#53685,#53686,#53687));
#15137=EDGE_LOOP('',(#53688,#53689,#53690,#53691,#53692,#53693,#53694,#53695));
#15138=EDGE_LOOP('',(#53696,#53697,#53698,#53699,#53700,#53701,#53702,#53703));
#15139=EDGE_LOOP('',(#53704,#53705,#53706,#53707,#53708,#53709,#53710,#53711));
#15140=EDGE_LOOP('',(#53712,#53713,#53714,#53715,#53716,#53717,#53718,#53719));
#15141=EDGE_LOOP('',(#53720,#53721,#53722,#53723,#53724,#53725,#53726,#53727));
#15142=EDGE_LOOP('',(#53728,#53729,#53730,#53731));
#15143=EDGE_LOOP('',(#53732,#53733,#53734,#53735));
#15144=EDGE_LOOP('',(#53736,#53737,#53738,#53739));
#15145=EDGE_LOOP('',(#53740,#53741,#53742,#53743));
#15146=EDGE_LOOP('',(#53744,#53745,#53746,#53747));
#15147=EDGE_LOOP('',(#53748,#53749,#53750,#53751));
#15148=EDGE_LOOP('',(#53752,#53753,#53754,#53755));
#15149=EDGE_LOOP('',(#53756,#53757,#53758,#53759));
#15150=EDGE_LOOP('',(#53760,#53761,#53762,#53763));
#15151=EDGE_LOOP('',(#53764,#53765,#53766,#53767));
#15152=EDGE_LOOP('',(#53768,#53769,#53770,#53771));
#15153=EDGE_LOOP('',(#53772,#53773,#53774,#53775));
#15154=EDGE_LOOP('',(#53776,#53777,#53778,#53779));
#15155=EDGE_LOOP('',(#53780,#53781,#53782,#53783));
#15156=EDGE_LOOP('',(#53784,#53785,#53786,#53787));
#15157=EDGE_LOOP('',(#53788,#53789,#53790,#53791));
#15158=EDGE_LOOP('',(#53792,#53793,#53794,#53795));
#15159=EDGE_LOOP('',(#53796,#53797,#53798,#53799));
#15160=EDGE_LOOP('',(#53800,#53801,#53802,#53803));
#15161=EDGE_LOOP('',(#53804,#53805,#53806,#53807));
#15162=EDGE_LOOP('',(#53808,#53809,#53810,#53811));
#15163=EDGE_LOOP('',(#53812,#53813,#53814,#53815));
#15164=EDGE_LOOP('',(#53816,#53817,#53818,#53819));
#15165=EDGE_LOOP('',(#53820,#53821,#53822,#53823));
#15166=EDGE_LOOP('',(#53824,#53825,#53826,#53827));
#15167=EDGE_LOOP('',(#53828,#53829,#53830,#53831));
#15168=EDGE_LOOP('',(#53832,#53833,#53834,#53835));
#15169=EDGE_LOOP('',(#53836,#53837,#53838,#53839));
#15170=EDGE_LOOP('',(#53840,#53841,#53842,#53843));
#15171=EDGE_LOOP('',(#53844,#53845,#53846,#53847));
#15172=EDGE_LOOP('',(#53848,#53849,#53850,#53851));
#15173=EDGE_LOOP('',(#53852,#53853,#53854,#53855));
#15174=EDGE_LOOP('',(#53856,#53857,#53858,#53859));
#15175=EDGE_LOOP('',(#53860,#53861,#53862,#53863));
#15176=EDGE_LOOP('',(#53864,#53865,#53866,#53867));
#15177=EDGE_LOOP('',(#53868,#53869,#53870,#53871));
#15178=EDGE_LOOP('',(#53872,#53873,#53874,#53875));
#15179=EDGE_LOOP('',(#53876,#53877,#53878,#53879));
#15180=EDGE_LOOP('',(#53880,#53881,#53882,#53883));
#15181=EDGE_LOOP('',(#53884,#53885,#53886,#53887));
#15182=EDGE_LOOP('',(#53888,#53889,#53890,#53891));
#15183=EDGE_LOOP('',(#53892,#53893,#53894,#53895));
#15184=EDGE_LOOP('',(#53896,#53897,#53898,#53899));
#15185=EDGE_LOOP('',(#53900,#53901,#53902,#53903));
#15186=EDGE_LOOP('',(#53904,#53905,#53906,#53907));
#15187=EDGE_LOOP('',(#53908,#53909,#53910,#53911));
#15188=EDGE_LOOP('',(#53912,#53913,#53914,#53915));
#15189=EDGE_LOOP('',(#53916,#53917,#53918,#53919));
#15190=EDGE_LOOP('',(#53920,#53921,#53922,#53923));
#15191=EDGE_LOOP('',(#53924,#53925,#53926,#53927));
#15192=EDGE_LOOP('',(#53928,#53929,#53930,#53931));
#15193=EDGE_LOOP('',(#53932,#53933,#53934,#53935));
#15194=EDGE_LOOP('',(#53936,#53937,#53938,#53939));
#15195=EDGE_LOOP('',(#53940,#53941,#53942,#53943));
#15196=EDGE_LOOP('',(#53944,#53945,#53946,#53947));
#15197=EDGE_LOOP('',(#53948,#53949,#53950,#53951));
#15198=EDGE_LOOP('',(#53952,#53953,#53954,#53955));
#15199=EDGE_LOOP('',(#53956,#53957,#53958,#53959));
#15200=EDGE_LOOP('',(#53960,#53961,#53962,#53963));
#15201=EDGE_LOOP('',(#53964,#53965,#53966,#53967));
#15202=EDGE_LOOP('',(#53968,#53969,#53970,#53971));
#15203=EDGE_LOOP('',(#53972,#53973,#53974,#53975));
#15204=EDGE_LOOP('',(#53976,#53977,#53978,#53979));
#15205=EDGE_LOOP('',(#53980,#53981,#53982,#53983));
#15206=EDGE_LOOP('',(#53984,#53985,#53986,#53987));
#15207=EDGE_LOOP('',(#53988,#53989,#53990,#53991));
#15208=EDGE_LOOP('',(#53992,#53993,#53994,#53995));
#15209=EDGE_LOOP('',(#53996,#53997,#53998,#53999));
#15210=EDGE_LOOP('',(#54000,#54001,#54002,#54003));
#15211=EDGE_LOOP('',(#54004,#54005,#54006,#54007));
#15212=EDGE_LOOP('',(#54008,#54009,#54010,#54011));
#15213=EDGE_LOOP('',(#54012,#54013,#54014,#54015));
#15214=EDGE_LOOP('',(#54016,#54017,#54018,#54019));
#15215=EDGE_LOOP('',(#54020,#54021,#54022,#54023));
#15216=EDGE_LOOP('',(#54024,#54025,#54026,#54027));
#15217=EDGE_LOOP('',(#54028,#54029,#54030,#54031));
#15218=EDGE_LOOP('',(#54032,#54033,#54034,#54035));
#15219=EDGE_LOOP('',(#54036,#54037,#54038,#54039));
#15220=EDGE_LOOP('',(#54040,#54041,#54042,#54043));
#15221=EDGE_LOOP('',(#54044,#54045,#54046,#54047));
#15222=EDGE_LOOP('',(#54048,#54049,#54050,#54051));
#15223=EDGE_LOOP('',(#54052,#54053,#54054,#54055));
#15224=EDGE_LOOP('',(#54056,#54057,#54058,#54059));
#15225=EDGE_LOOP('',(#54060,#54061,#54062,#54063));
#15226=EDGE_LOOP('',(#54064,#54065,#54066,#54067));
#15227=EDGE_LOOP('',(#54068,#54069,#54070,#54071));
#15228=EDGE_LOOP('',(#54072,#54073,#54074,#54075));
#15229=EDGE_LOOP('',(#54076,#54077,#54078,#54079));
#15230=EDGE_LOOP('',(#54080,#54081,#54082,#54083));
#15231=EDGE_LOOP('',(#54084,#54085,#54086,#54087));
#15232=EDGE_LOOP('',(#54088,#54089,#54090,#54091));
#15233=EDGE_LOOP('',(#54092,#54093,#54094,#54095));
#15234=EDGE_LOOP('',(#54096,#54097,#54098,#54099));
#15235=EDGE_LOOP('',(#54100,#54101,#54102,#54103));
#15236=EDGE_LOOP('',(#54104,#54105,#54106,#54107));
#15237=EDGE_LOOP('',(#54108,#54109,#54110,#54111));
#15238=EDGE_LOOP('',(#54112,#54113,#54114,#54115));
#15239=EDGE_LOOP('',(#54116,#54117,#54118,#54119));
#15240=EDGE_LOOP('',(#54120,#54121,#54122,#54123));
#15241=EDGE_LOOP('',(#54124,#54125,#54126,#54127));
#15242=EDGE_LOOP('',(#54128,#54129,#54130,#54131));
#15243=EDGE_LOOP('',(#54132,#54133,#54134,#54135));
#15244=EDGE_LOOP('',(#54136,#54137,#54138,#54139));
#15245=EDGE_LOOP('',(#54140,#54141,#54142,#54143));
#15246=EDGE_LOOP('',(#54144,#54145,#54146,#54147));
#15247=EDGE_LOOP('',(#54148,#54149,#54150,#54151));
#15248=EDGE_LOOP('',(#54152,#54153,#54154,#54155));
#15249=EDGE_LOOP('',(#54156,#54157,#54158,#54159));
#15250=EDGE_LOOP('',(#54160,#54161,#54162,#54163));
#15251=EDGE_LOOP('',(#54164,#54165,#54166,#54167));
#15252=EDGE_LOOP('',(#54168,#54169,#54170,#54171));
#15253=EDGE_LOOP('',(#54172,#54173,#54174,#54175));
#15254=EDGE_LOOP('',(#54176,#54177,#54178,#54179));
#15255=EDGE_LOOP('',(#54180,#54181,#54182,#54183));
#15256=EDGE_LOOP('',(#54184,#54185,#54186,#54187));
#15257=EDGE_LOOP('',(#54188,#54189,#54190,#54191));
#15258=EDGE_LOOP('',(#54192,#54193,#54194,#54195));
#15259=EDGE_LOOP('',(#54196,#54197,#54198,#54199));
#15260=EDGE_LOOP('',(#54200,#54201,#54202,#54203));
#15261=EDGE_LOOP('',(#54204,#54205,#54206,#54207));
#15262=EDGE_LOOP('',(#54208,#54209,#54210,#54211));
#15263=EDGE_LOOP('',(#54212,#54213,#54214,#54215));
#15264=EDGE_LOOP('',(#54216,#54217,#54218,#54219));
#15265=EDGE_LOOP('',(#54220,#54221,#54222,#54223));
#15266=EDGE_LOOP('',(#54224,#54225,#54226,#54227));
#15267=EDGE_LOOP('',(#54228,#54229,#54230,#54231));
#15268=EDGE_LOOP('',(#54232,#54233,#54234,#54235));
#15269=EDGE_LOOP('',(#54236,#54237,#54238,#54239));
#15270=EDGE_LOOP('',(#54240,#54241,#54242,#54243));
#15271=EDGE_LOOP('',(#54244,#54245,#54246,#54247));
#15272=EDGE_LOOP('',(#54248,#54249,#54250,#54251));
#15273=EDGE_LOOP('',(#54252,#54253,#54254,#54255));
#15274=EDGE_LOOP('',(#54256,#54257,#54258,#54259));
#15275=EDGE_LOOP('',(#54260,#54261,#54262,#54263));
#15276=EDGE_LOOP('',(#54264,#54265,#54266,#54267));
#15277=EDGE_LOOP('',(#54268,#54269,#54270,#54271));
#15278=EDGE_LOOP('',(#54272,#54273,#54274,#54275));
#15279=EDGE_LOOP('',(#54276,#54277,#54278,#54279));
#15280=EDGE_LOOP('',(#54280,#54281,#54282,#54283));
#15281=EDGE_LOOP('',(#54284,#54285,#54286,#54287));
#15282=EDGE_LOOP('',(#54288,#54289,#54290,#54291));
#15283=EDGE_LOOP('',(#54292,#54293,#54294,#54295));
#15284=EDGE_LOOP('',(#54296,#54297,#54298,#54299));
#15285=EDGE_LOOP('',(#54300,#54301,#54302,#54303));
#15286=EDGE_LOOP('',(#54304,#54305,#54306,#54307));
#15287=EDGE_LOOP('',(#54308,#54309,#54310,#54311));
#15288=EDGE_LOOP('',(#54312,#54313,#54314,#54315));
#15289=EDGE_LOOP('',(#54316,#54317,#54318,#54319));
#15290=EDGE_LOOP('',(#54320,#54321,#54322));
#15291=EDGE_LOOP('',(#54323,#54324,#54325));
#15292=EDGE_LOOP('',(#54326,#54327,#54328,#54329));
#15293=EDGE_LOOP('',(#54330,#54331,#54332,#54333));
#15294=EDGE_LOOP('',(#54334,#54335,#54336,#54337));
#15295=EDGE_LOOP('',(#54338,#54339,#54340,#54341));
#15296=EDGE_LOOP('',(#54342,#54343,#54344,#54345));
#15297=EDGE_LOOP('',(#54346,#54347,#54348,#54349));
#15298=EDGE_LOOP('',(#54350,#54351,#54352,#54353));
#15299=EDGE_LOOP('',(#54354,#54355,#54356,#54357));
#15300=EDGE_LOOP('',(#54358,#54359,#54360,#54361));
#15301=EDGE_LOOP('',(#54362,#54363,#54364,#54365));
#15302=EDGE_LOOP('',(#54366,#54367,#54368,#54369));
#15303=EDGE_LOOP('',(#54370,#54371,#54372,#54373));
#15304=EDGE_LOOP('',(#54374,#54375,#54376,#54377));
#15305=EDGE_LOOP('',(#54378,#54379,#54380,#54381));
#15306=EDGE_LOOP('',(#54382,#54383,#54384,#54385));
#15307=EDGE_LOOP('',(#54386,#54387,#54388,#54389));
#15308=EDGE_LOOP('',(#54390,#54391,#54392,#54393));
#15309=EDGE_LOOP('',(#54394,#54395,#54396,#54397));
#15310=EDGE_LOOP('',(#54398,#54399,#54400,#54401));
#15311=EDGE_LOOP('',(#54402,#54403,#54404,#54405));
#15312=EDGE_LOOP('',(#54406,#54407,#54408,#54409));
#15313=EDGE_LOOP('',(#54410,#54411,#54412,#54413));
#15314=EDGE_LOOP('',(#54414,#54415,#54416,#54417));
#15315=EDGE_LOOP('',(#54418,#54419,#54420,#54421));
#15316=EDGE_LOOP('',(#54422,#54423,#54424,#54425));
#15317=EDGE_LOOP('',(#54426,#54427,#54428,#54429));
#15318=EDGE_LOOP('',(#54430,#54431,#54432,#54433));
#15319=EDGE_LOOP('',(#54434,#54435,#54436,#54437));
#15320=EDGE_LOOP('',(#54438,#54439,#54440,#54441));
#15321=EDGE_LOOP('',(#54442,#54443,#54444,#54445));
#15322=EDGE_LOOP('',(#54446,#54447,#54448,#54449));
#15323=EDGE_LOOP('',(#54450,#54451,#54452,#54453));
#15324=EDGE_LOOP('',(#54454,#54455,#54456));
#15325=EDGE_LOOP('',(#54457,#54458,#54459,#54460));
#15326=EDGE_LOOP('',(#54461,#54462,#54463,#54464));
#15327=EDGE_LOOP('',(#54465,#54466,#54467,#54468));
#15328=EDGE_LOOP('',(#54469));
#15329=EDGE_LOOP('',(#54470));
#15330=EDGE_LOOP('',(#54471));
#15331=EDGE_LOOP('',(#54472));
#15332=EDGE_LOOP('',(#54473));
#15333=EDGE_LOOP('',(#54474));
#15334=EDGE_LOOP('',(#54475,#54476,#54477,#54478));
#15335=EDGE_LOOP('',(#54479,#54480,#54481,#54482));
#15336=EDGE_LOOP('',(#54483,#54484,#54485,#54486));
#15337=EDGE_LOOP('',(#54487,#54488,#54489,#54490));
#15338=EDGE_LOOP('',(#54491,#54492,#54493,#54494));
#15339=EDGE_LOOP('',(#54495,#54496,#54497,#54498));
#15340=EDGE_LOOP('',(#54499,#54500,#54501,#54502));
#15341=EDGE_LOOP('',(#54503,#54504,#54505,#54506));
#15342=EDGE_LOOP('',(#54507,#54508,#54509,#54510));
#15343=EDGE_LOOP('',(#54511,#54512,#54513,#54514));
#15344=EDGE_LOOP('',(#54515,#54516,#54517,#54518));
#15345=EDGE_LOOP('',(#54519,#54520,#54521,#54522));
#15346=EDGE_LOOP('',(#54523,#54524,#54525,#54526));
#15347=EDGE_LOOP('',(#54527,#54528,#54529,#54530));
#15348=EDGE_LOOP('',(#54531,#54532,#54533,#54534));
#15349=EDGE_LOOP('',(#54535,#54536,#54537,#54538));
#15350=EDGE_LOOP('',(#54539,#54540,#54541,#54542));
#15351=EDGE_LOOP('',(#54543,#54544,#54545,#54546));
#15352=EDGE_LOOP('',(#54547,#54548,#54549,#54550));
#15353=EDGE_LOOP('',(#54551,#54552,#54553,#54554));
#15354=EDGE_LOOP('',(#54555,#54556,#54557,#54558));
#15355=EDGE_LOOP('',(#54559,#54560,#54561,#54562));
#15356=EDGE_LOOP('',(#54563,#54564,#54565,#54566));
#15357=EDGE_LOOP('',(#54567,#54568,#54569,#54570));
#15358=EDGE_LOOP('',(#54571,#54572,#54573,#54574));
#15359=EDGE_LOOP('',(#54575,#54576,#54577,#54578));
#15360=EDGE_LOOP('',(#54579,#54580,#54581,#54582));
#15361=EDGE_LOOP('',(#54583,#54584,#54585,#54586));
#15362=EDGE_LOOP('',(#54587,#54588,#54589,#54590));
#15363=EDGE_LOOP('',(#54591,#54592,#54593,#54594));
#15364=EDGE_LOOP('',(#54595,#54596,#54597,#54598));
#15365=EDGE_LOOP('',(#54599,#54600,#54601,#54602));
#15366=EDGE_LOOP('',(#54603,#54604,#54605,#54606));
#15367=EDGE_LOOP('',(#54607,#54608,#54609,#54610));
#15368=EDGE_LOOP('',(#54611,#54612,#54613,#54614));
#15369=EDGE_LOOP('',(#54615,#54616,#54617,#54618));
#15370=EDGE_LOOP('',(#54619,#54620,#54621,#54622));
#15371=EDGE_LOOP('',(#54623,#54624,#54625,#54626));
#15372=EDGE_LOOP('',(#54627,#54628,#54629,#54630));
#15373=EDGE_LOOP('',(#54631,#54632,#54633,#54634));
#15374=EDGE_LOOP('',(#54635,#54636,#54637,#54638));
#15375=EDGE_LOOP('',(#54639,#54640,#54641,#54642));
#15376=EDGE_LOOP('',(#54643,#54644,#54645,#54646));
#15377=EDGE_LOOP('',(#54647,#54648,#54649,#54650));
#15378=EDGE_LOOP('',(#54651,#54652,#54653,#54654));
#15379=EDGE_LOOP('',(#54655,#54656,#54657,#54658));
#15380=EDGE_LOOP('',(#54659,#54660,#54661,#54662));
#15381=EDGE_LOOP('',(#54663,#54664,#54665,#54666));
#15382=EDGE_LOOP('',(#54667,#54668,#54669,#54670));
#15383=EDGE_LOOP('',(#54671,#54672,#54673,#54674));
#15384=EDGE_LOOP('',(#54675,#54676,#54677,#54678));
#15385=EDGE_LOOP('',(#54679,#54680,#54681,#54682));
#15386=EDGE_LOOP('',(#54683,#54684,#54685,#54686));
#15387=EDGE_LOOP('',(#54687,#54688,#54689,#54690));
#15388=EDGE_LOOP('',(#54691,#54692,#54693,#54694));
#15389=EDGE_LOOP('',(#54695,#54696,#54697,#54698));
#15390=EDGE_LOOP('',(#54699,#54700,#54701,#54702));
#15391=EDGE_LOOP('',(#54703,#54704,#54705,#54706));
#15392=EDGE_LOOP('',(#54707,#54708,#54709,#54710));
#15393=EDGE_LOOP('',(#54711,#54712,#54713,#54714));
#15394=EDGE_LOOP('',(#54715,#54716,#54717,#54718));
#15395=EDGE_LOOP('',(#54719,#54720,#54721,#54722));
#15396=EDGE_LOOP('',(#54723,#54724,#54725,#54726));
#15397=EDGE_LOOP('',(#54727,#54728,#54729,#54730));
#15398=EDGE_LOOP('',(#54731,#54732,#54733,#54734));
#15399=EDGE_LOOP('',(#54735,#54736,#54737,#54738));
#15400=EDGE_LOOP('',(#54739,#54740,#54741,#54742));
#15401=EDGE_LOOP('',(#54743,#54744,#54745,#54746));
#15402=EDGE_LOOP('',(#54747,#54748,#54749,#54750));
#15403=EDGE_LOOP('',(#54751,#54752,#54753,#54754));
#15404=EDGE_LOOP('',(#54755,#54756,#54757,#54758));
#15405=EDGE_LOOP('',(#54759,#54760,#54761,#54762));
#15406=EDGE_LOOP('',(#54763,#54764,#54765,#54766));
#15407=EDGE_LOOP('',(#54767,#54768,#54769,#54770));
#15408=EDGE_LOOP('',(#54771,#54772,#54773,#54774));
#15409=EDGE_LOOP('',(#54775,#54776,#54777,#54778));
#15410=EDGE_LOOP('',(#54779,#54780,#54781,#54782));
#15411=EDGE_LOOP('',(#54783,#54784,#54785,#54786));
#15412=EDGE_LOOP('',(#54787,#54788,#54789,#54790));
#15413=EDGE_LOOP('',(#54791,#54792,#54793,#54794));
#15414=EDGE_LOOP('',(#54795,#54796,#54797,#54798));
#15415=EDGE_LOOP('',(#54799,#54800,#54801,#54802));
#15416=EDGE_LOOP('',(#54803,#54804,#54805,#54806));
#15417=EDGE_LOOP('',(#54807,#54808,#54809,#54810));
#15418=EDGE_LOOP('',(#54811,#54812,#54813,#54814));
#15419=EDGE_LOOP('',(#54815,#54816,#54817,#54818));
#15420=EDGE_LOOP('',(#54819,#54820,#54821,#54822));
#15421=EDGE_LOOP('',(#54823,#54824,#54825,#54826));
#15422=EDGE_LOOP('',(#54827,#54828,#54829,#54830));
#15423=EDGE_LOOP('',(#54831,#54832,#54833,#54834));
#15424=EDGE_LOOP('',(#54835,#54836,#54837,#54838));
#15425=EDGE_LOOP('',(#54839,#54840,#54841,#54842));
#15426=EDGE_LOOP('',(#54843,#54844,#54845,#54846));
#15427=EDGE_LOOP('',(#54847,#54848,#54849,#54850));
#15428=EDGE_LOOP('',(#54851,#54852,#54853,#54854));
#15429=EDGE_LOOP('',(#54855,#54856,#54857,#54858));
#15430=EDGE_LOOP('',(#54859,#54860,#54861,#54862));
#15431=EDGE_LOOP('',(#54863,#54864,#54865,#54866));
#15432=EDGE_LOOP('',(#54867,#54868,#54869,#54870));
#15433=EDGE_LOOP('',(#54871,#54872,#54873,#54874));
#15434=EDGE_LOOP('',(#54875,#54876,#54877,#54878));
#15435=EDGE_LOOP('',(#54879,#54880,#54881,#54882));
#15436=EDGE_LOOP('',(#54883,#54884,#54885,#54886));
#15437=EDGE_LOOP('',(#54887,#54888,#54889,#54890));
#15438=EDGE_LOOP('',(#54891,#54892,#54893,#54894));
#15439=EDGE_LOOP('',(#54895,#54896,#54897,#54898));
#15440=EDGE_LOOP('',(#54899,#54900,#54901,#54902));
#15441=EDGE_LOOP('',(#54903,#54904,#54905,#54906));
#15442=EDGE_LOOP('',(#54907,#54908,#54909,#54910));
#15443=EDGE_LOOP('',(#54911,#54912,#54913,#54914));
#15444=EDGE_LOOP('',(#54915,#54916,#54917,#54918));
#15445=EDGE_LOOP('',(#54919,#54920,#54921,#54922));
#15446=EDGE_LOOP('',(#54923,#54924,#54925,#54926));
#15447=EDGE_LOOP('',(#54927,#54928,#54929,#54930));
#15448=EDGE_LOOP('',(#54931,#54932,#54933,#54934));
#15449=EDGE_LOOP('',(#54935,#54936,#54937,#54938));
#15450=EDGE_LOOP('',(#54939,#54940,#54941,#54942));
#15451=EDGE_LOOP('',(#54943,#54944,#54945,#54946));
#15452=EDGE_LOOP('',(#54947,#54948,#54949,#54950));
#15453=EDGE_LOOP('',(#54951,#54952,#54953,#54954));
#15454=EDGE_LOOP('',(#54955,#54956,#54957,#54958));
#15455=EDGE_LOOP('',(#54959,#54960,#54961,#54962));
#15456=EDGE_LOOP('',(#54963,#54964,#54965,#54966));
#15457=EDGE_LOOP('',(#54967,#54968,#54969,#54970));
#15458=EDGE_LOOP('',(#54971,#54972,#54973,#54974));
#15459=EDGE_LOOP('',(#54975,#54976,#54977,#54978));
#15460=EDGE_LOOP('',(#54979,#54980,#54981,#54982));
#15461=EDGE_LOOP('',(#54983,#54984,#54985,#54986));
#15462=EDGE_LOOP('',(#54987,#54988,#54989,#54990));
#15463=EDGE_LOOP('',(#54991,#54992,#54993,#54994));
#15464=EDGE_LOOP('',(#54995,#54996,#54997,#54998));
#15465=EDGE_LOOP('',(#54999,#55000,#55001,#55002));
#15466=EDGE_LOOP('',(#55003,#55004,#55005,#55006));
#15467=EDGE_LOOP('',(#55007,#55008,#55009,#55010));
#15468=EDGE_LOOP('',(#55011,#55012,#55013,#55014));
#15469=EDGE_LOOP('',(#55015,#55016,#55017,#55018));
#15470=EDGE_LOOP('',(#55019,#55020,#55021,#55022));
#15471=EDGE_LOOP('',(#55023,#55024,#55025,#55026));
#15472=EDGE_LOOP('',(#55027,#55028,#55029,#55030));
#15473=EDGE_LOOP('',(#55031,#55032,#55033,#55034));
#15474=EDGE_LOOP('',(#55035,#55036,#55037,#55038));
#15475=EDGE_LOOP('',(#55039,#55040,#55041,#55042));
#15476=EDGE_LOOP('',(#55043,#55044,#55045));
#15477=EDGE_LOOP('',(#55046,#55047,#55048));
#15478=EDGE_LOOP('',(#55049,#55050,#55051,#55052));
#15479=EDGE_LOOP('',(#55053,#55054,#55055,#55056));
#15480=EDGE_LOOP('',(#55057,#55058,#55059,#55060));
#15481=EDGE_LOOP('',(#55061,#55062,#55063,#55064));
#15482=EDGE_LOOP('',(#55065,#55066,#55067,#55068));
#15483=EDGE_LOOP('',(#55069,#55070,#55071,#55072));
#15484=EDGE_LOOP('',(#55073,#55074,#55075,#55076));
#15485=EDGE_LOOP('',(#55077,#55078,#55079,#55080));
#15486=EDGE_LOOP('',(#55081,#55082,#55083,#55084));
#15487=EDGE_LOOP('',(#55085,#55086,#55087,#55088));
#15488=EDGE_LOOP('',(#55089,#55090,#55091,#55092));
#15489=EDGE_LOOP('',(#55093,#55094,#55095,#55096));
#15490=EDGE_LOOP('',(#55097,#55098,#55099,#55100));
#15491=EDGE_LOOP('',(#55101,#55102,#55103,#55104));
#15492=EDGE_LOOP('',(#55105,#55106,#55107,#55108));
#15493=EDGE_LOOP('',(#55109,#55110,#55111,#55112));
#15494=EDGE_LOOP('',(#55113,#55114,#55115,#55116));
#15495=EDGE_LOOP('',(#55117,#55118,#55119,#55120));
#15496=EDGE_LOOP('',(#55121,#55122,#55123,#55124));
#15497=EDGE_LOOP('',(#55125,#55126,#55127,#55128));
#15498=EDGE_LOOP('',(#55129,#55130,#55131,#55132));
#15499=EDGE_LOOP('',(#55133,#55134,#55135,#55136));
#15500=EDGE_LOOP('',(#55137,#55138,#55139,#55140));
#15501=EDGE_LOOP('',(#55141,#55142,#55143,#55144));
#15502=EDGE_LOOP('',(#55145,#55146,#55147,#55148));
#15503=EDGE_LOOP('',(#55149,#55150,#55151,#55152));
#15504=EDGE_LOOP('',(#55153,#55154,#55155,#55156));
#15505=EDGE_LOOP('',(#55157,#55158,#55159,#55160));
#15506=EDGE_LOOP('',(#55161,#55162,#55163,#55164));
#15507=EDGE_LOOP('',(#55165,#55166,#55167,#55168));
#15508=EDGE_LOOP('',(#55169,#55170,#55171,#55172));
#15509=EDGE_LOOP('',(#55173,#55174,#55175,#55176));
#15510=EDGE_LOOP('',(#55177,#55178,#55179));
#15511=EDGE_LOOP('',(#55180,#55181,#55182,#55183));
#15512=EDGE_LOOP('',(#55184,#55185,#55186,#55187));
#15513=EDGE_LOOP('',(#55188,#55189,#55190,#55191));
#15514=EDGE_LOOP('',(#55192,#55193,#55194,#55195));
#15515=EDGE_LOOP('',(#55196,#55197,#55198,#55199));
#15516=EDGE_LOOP('',(#55200,#55201,#55202,#55203));
#15517=EDGE_LOOP('',(#55204,#55205,#55206,#55207));
#15518=EDGE_LOOP('',(#55208,#55209,#55210,#55211));
#15519=EDGE_LOOP('',(#55212,#55213,#55214,#55215));
#15520=EDGE_LOOP('',(#55216,#55217,#55218,#55219));
#15521=EDGE_LOOP('',(#55220,#55221,#55222,#55223));
#15522=EDGE_LOOP('',(#55224,#55225,#55226,#55227));
#15523=EDGE_LOOP('',(#55228,#55229,#55230,#55231));
#15524=EDGE_LOOP('',(#55232,#55233,#55234,#55235));
#15525=EDGE_LOOP('',(#55236,#55237,#55238,#55239));
#15526=EDGE_LOOP('',(#55240,#55241,#55242,#55243));
#15527=EDGE_LOOP('',(#55244,#55245,#55246,#55247));
#15528=EDGE_LOOP('',(#55248,#55249,#55250,#55251));
#15529=EDGE_LOOP('',(#55252,#55253,#55254,#55255));
#15530=EDGE_LOOP('',(#55256,#55257,#55258,#55259));
#15531=EDGE_LOOP('',(#55260,#55261,#55262,#55263));
#15532=EDGE_LOOP('',(#55264,#55265,#55266,#55267));
#15533=EDGE_LOOP('',(#55268,#55269,#55270,#55271));
#15534=EDGE_LOOP('',(#55272,#55273,#55274,#55275));
#15535=EDGE_LOOP('',(#55276,#55277,#55278,#55279));
#15536=EDGE_LOOP('',(#55280,#55281,#55282,#55283));
#15537=EDGE_LOOP('',(#55284,#55285,#55286,#55287));
#15538=EDGE_LOOP('',(#55288,#55289,#55290,#55291));
#15539=EDGE_LOOP('',(#55292,#55293,#55294,#55295));
#15540=EDGE_LOOP('',(#55296,#55297,#55298,#55299));
#15541=EDGE_LOOP('',(#55300,#55301,#55302,#55303));
#15542=EDGE_LOOP('',(#55304,#55305,#55306,#55307));
#15543=EDGE_LOOP('',(#55308,#55309,#55310,#55311));
#15544=EDGE_LOOP('',(#55312,#55313,#55314,#55315));
#15545=EDGE_LOOP('',(#55316,#55317,#55318,#55319));
#15546=EDGE_LOOP('',(#55320,#55321,#55322,#55323));
#15547=EDGE_LOOP('',(#55324,#55325,#55326,#55327));
#15548=EDGE_LOOP('',(#55328,#55329,#55330,#55331));
#15549=EDGE_LOOP('',(#55332,#55333,#55334,#55335));
#15550=EDGE_LOOP('',(#55336,#55337,#55338,#55339));
#15551=EDGE_LOOP('',(#55340,#55341,#55342,#55343));
#15552=EDGE_LOOP('',(#55344,#55345,#55346,#55347));
#15553=EDGE_LOOP('',(#55348,#55349,#55350,#55351));
#15554=EDGE_LOOP('',(#55352,#55353,#55354,#55355));
#15555=EDGE_LOOP('',(#55356,#55357,#55358,#55359));
#15556=EDGE_LOOP('',(#55360,#55361,#55362,#55363));
#15557=EDGE_LOOP('',(#55364,#55365,#55366,#55367));
#15558=EDGE_LOOP('',(#55368,#55369,#55370,#55371));
#15559=EDGE_LOOP('',(#55372,#55373,#55374,#55375));
#15560=EDGE_LOOP('',(#55376,#55377,#55378,#55379));
#15561=EDGE_LOOP('',(#55380,#55381,#55382,#55383));
#15562=EDGE_LOOP('',(#55384,#55385,#55386,#55387));
#15563=EDGE_LOOP('',(#55388,#55389,#55390,#55391));
#15564=EDGE_LOOP('',(#55392,#55393,#55394,#55395));
#15565=EDGE_LOOP('',(#55396,#55397,#55398,#55399));
#15566=EDGE_LOOP('',(#55400,#55401,#55402,#55403));
#15567=EDGE_LOOP('',(#55404,#55405,#55406,#55407));
#15568=EDGE_LOOP('',(#55408,#55409,#55410,#55411));
#15569=EDGE_LOOP('',(#55412,#55413,#55414,#55415));
#15570=EDGE_LOOP('',(#55416,#55417,#55418,#55419));
#15571=EDGE_LOOP('',(#55420,#55421,#55422,#55423));
#15572=EDGE_LOOP('',(#55424,#55425,#55426,#55427));
#15573=EDGE_LOOP('',(#55428,#55429,#55430,#55431));
#15574=EDGE_LOOP('',(#55432,#55433,#55434,#55435));
#15575=EDGE_LOOP('',(#55436,#55437,#55438,#55439));
#15576=EDGE_LOOP('',(#55440,#55441,#55442,#55443));
#15577=EDGE_LOOP('',(#55444,#55445,#55446,#55447));
#15578=EDGE_LOOP('',(#55448,#55449,#55450,#55451));
#15579=EDGE_LOOP('',(#55452,#55453,#55454,#55455));
#15580=EDGE_LOOP('',(#55456,#55457,#55458,#55459));
#15581=EDGE_LOOP('',(#55460,#55461,#55462,#55463));
#15582=EDGE_LOOP('',(#55464,#55465,#55466,#55467));
#15583=EDGE_LOOP('',(#55468,#55469,#55470,#55471));
#15584=EDGE_LOOP('',(#55472,#55473,#55474,#55475));
#15585=EDGE_LOOP('',(#55476,#55477,#55478,#55479));
#15586=EDGE_LOOP('',(#55480,#55481,#55482,#55483));
#15587=EDGE_LOOP('',(#55484,#55485,#55486,#55487));
#15588=EDGE_LOOP('',(#55488,#55489,#55490,#55491));
#15589=EDGE_LOOP('',(#55492,#55493,#55494,#55495));
#15590=EDGE_LOOP('',(#55496,#55497,#55498,#55499));
#15591=EDGE_LOOP('',(#55500,#55501,#55502,#55503));
#15592=EDGE_LOOP('',(#55504,#55505,#55506,#55507));
#15593=EDGE_LOOP('',(#55508,#55509,#55510,#55511));
#15594=EDGE_LOOP('',(#55512,#55513,#55514,#55515));
#15595=EDGE_LOOP('',(#55516,#55517,#55518,#55519));
#15596=EDGE_LOOP('',(#55520,#55521,#55522,#55523));
#15597=EDGE_LOOP('',(#55524,#55525,#55526,#55527));
#15598=EDGE_LOOP('',(#55528,#55529,#55530,#55531));
#15599=EDGE_LOOP('',(#55532,#55533,#55534,#55535));
#15600=EDGE_LOOP('',(#55536,#55537,#55538,#55539));
#15601=EDGE_LOOP('',(#55540,#55541,#55542,#55543));
#15602=EDGE_LOOP('',(#55544,#55545,#55546,#55547));
#15603=EDGE_LOOP('',(#55548,#55549,#55550,#55551));
#15604=EDGE_LOOP('',(#55552,#55553,#55554,#55555));
#15605=EDGE_LOOP('',(#55556,#55557,#55558,#55559));
#15606=EDGE_LOOP('',(#55560,#55561,#55562,#55563));
#15607=EDGE_LOOP('',(#55564,#55565,#55566,#55567));
#15608=EDGE_LOOP('',(#55568,#55569,#55570,#55571));
#15609=EDGE_LOOP('',(#55572,#55573,#55574,#55575));
#15610=EDGE_LOOP('',(#55576,#55577,#55578,#55579));
#15611=EDGE_LOOP('',(#55580,#55581,#55582,#55583));
#15612=EDGE_LOOP('',(#55584,#55585,#55586,#55587));
#15613=EDGE_LOOP('',(#55588,#55589,#55590,#55591));
#15614=EDGE_LOOP('',(#55592,#55593,#55594,#55595));
#15615=EDGE_LOOP('',(#55596,#55597,#55598,#55599));
#15616=EDGE_LOOP('',(#55600,#55601,#55602,#55603));
#15617=EDGE_LOOP('',(#55604,#55605,#55606,#55607));
#15618=EDGE_LOOP('',(#55608,#55609,#55610,#55611));
#15619=EDGE_LOOP('',(#55612,#55613,#55614,#55615));
#15620=EDGE_LOOP('',(#55616,#55617,#55618,#55619));
#15621=EDGE_LOOP('',(#55620,#55621,#55622,#55623));
#15622=EDGE_LOOP('',(#55624,#55625,#55626,#55627));
#15623=EDGE_LOOP('',(#55628,#55629,#55630,#55631));
#15624=EDGE_LOOP('',(#55632,#55633,#55634,#55635));
#15625=EDGE_LOOP('',(#55636,#55637,#55638,#55639));
#15626=EDGE_LOOP('',(#55640,#55641,#55642,#55643));
#15627=EDGE_LOOP('',(#55644,#55645,#55646,#55647));
#15628=EDGE_LOOP('',(#55648,#55649,#55650,#55651));
#15629=EDGE_LOOP('',(#55652,#55653,#55654,#55655));
#15630=EDGE_LOOP('',(#55656,#55657,#55658,#55659));
#15631=EDGE_LOOP('',(#55660,#55661,#55662,#55663));
#15632=EDGE_LOOP('',(#55664,#55665,#55666,#55667));
#15633=EDGE_LOOP('',(#55668,#55669,#55670,#55671));
#15634=EDGE_LOOP('',(#55672,#55673,#55674,#55675));
#15635=EDGE_LOOP('',(#55676,#55677,#55678,#55679));
#15636=EDGE_LOOP('',(#55680,#55681,#55682,#55683));
#15637=EDGE_LOOP('',(#55684,#55685,#55686,#55687));
#15638=EDGE_LOOP('',(#55688,#55689,#55690,#55691));
#15639=EDGE_LOOP('',(#55692,#55693,#55694,#55695));
#15640=EDGE_LOOP('',(#55696,#55697,#55698,#55699));
#15641=EDGE_LOOP('',(#55700,#55701,#55702,#55703));
#15642=EDGE_LOOP('',(#55704,#55705,#55706,#55707));
#15643=EDGE_LOOP('',(#55708,#55709,#55710,#55711));
#15644=EDGE_LOOP('',(#55712,#55713,#55714,#55715));
#15645=EDGE_LOOP('',(#55716,#55717,#55718,#55719));
#15646=EDGE_LOOP('',(#55720,#55721,#55722,#55723));
#15647=EDGE_LOOP('',(#55724,#55725,#55726,#55727));
#15648=EDGE_LOOP('',(#55728,#55729,#55730,#55731));
#15649=EDGE_LOOP('',(#55732,#55733,#55734,#55735));
#15650=EDGE_LOOP('',(#55736,#55737,#55738,#55739));
#15651=EDGE_LOOP('',(#55740,#55741,#55742,#55743));
#15652=EDGE_LOOP('',(#55744,#55745,#55746,#55747));
#15653=EDGE_LOOP('',(#55748,#55749,#55750,#55751));
#15654=EDGE_LOOP('',(#55752,#55753,#55754,#55755));
#15655=EDGE_LOOP('',(#55756,#55757,#55758,#55759));
#15656=EDGE_LOOP('',(#55760,#55761,#55762,#55763));
#15657=EDGE_LOOP('',(#55764,#55765,#55766,#55767));
#15658=EDGE_LOOP('',(#55768,#55769,#55770,#55771));
#15659=EDGE_LOOP('',(#55772,#55773,#55774,#55775));
#15660=EDGE_LOOP('',(#55776,#55777,#55778,#55779));
#15661=EDGE_LOOP('',(#55780,#55781,#55782,#55783));
#15662=EDGE_LOOP('',(#55784,#55785,#55786));
#15663=EDGE_LOOP('',(#55787,#55788,#55789));
#15664=EDGE_LOOP('',(#55790,#55791,#55792,#55793));
#15665=EDGE_LOOP('',(#55794,#55795,#55796,#55797));
#15666=EDGE_LOOP('',(#55798,#55799,#55800,#55801));
#15667=EDGE_LOOP('',(#55802,#55803,#55804,#55805));
#15668=EDGE_LOOP('',(#55806,#55807,#55808,#55809));
#15669=EDGE_LOOP('',(#55810,#55811,#55812,#55813));
#15670=EDGE_LOOP('',(#55814,#55815,#55816,#55817));
#15671=EDGE_LOOP('',(#55818,#55819,#55820,#55821));
#15672=EDGE_LOOP('',(#55822,#55823,#55824,#55825));
#15673=EDGE_LOOP('',(#55826,#55827,#55828,#55829));
#15674=EDGE_LOOP('',(#55830,#55831,#55832,#55833));
#15675=EDGE_LOOP('',(#55834,#55835,#55836,#55837));
#15676=EDGE_LOOP('',(#55838,#55839,#55840,#55841));
#15677=EDGE_LOOP('',(#55842,#55843,#55844,#55845));
#15678=EDGE_LOOP('',(#55846,#55847,#55848,#55849));
#15679=EDGE_LOOP('',(#55850,#55851,#55852,#55853));
#15680=EDGE_LOOP('',(#55854,#55855,#55856,#55857));
#15681=EDGE_LOOP('',(#55858,#55859,#55860,#55861));
#15682=EDGE_LOOP('',(#55862,#55863,#55864,#55865));
#15683=EDGE_LOOP('',(#55866,#55867,#55868,#55869));
#15684=EDGE_LOOP('',(#55870,#55871,#55872,#55873));
#15685=EDGE_LOOP('',(#55874,#55875,#55876,#55877));
#15686=EDGE_LOOP('',(#55878,#55879,#55880,#55881));
#15687=EDGE_LOOP('',(#55882,#55883,#55884,#55885));
#15688=EDGE_LOOP('',(#55886,#55887,#55888,#55889));
#15689=EDGE_LOOP('',(#55890,#55891,#55892,#55893));
#15690=EDGE_LOOP('',(#55894,#55895,#55896,#55897));
#15691=EDGE_LOOP('',(#55898,#55899,#55900,#55901));
#15692=EDGE_LOOP('',(#55902,#55903,#55904));
#15693=EDGE_LOOP('',(#55905,#55906,#55907,#55908));
#15694=EDGE_LOOP('',(#55909,#55910,#55911,#55912));
#15695=EDGE_LOOP('',(#55913,#55914,#55915,#55916));
#15696=EDGE_LOOP('',(#55917,#55918,#55919,#55920));
#15697=EDGE_LOOP('',(#55921,#55922,#55923,#55924));
#15698=EDGE_LOOP('',(#55925,#55926,#55927,#55928));
#15699=EDGE_LOOP('',(#55929,#55930,#55931,#55932));
#15700=EDGE_LOOP('',(#55933,#55934,#55935,#55936));
#15701=EDGE_LOOP('',(#55937,#55938,#55939,#55940));
#15702=EDGE_LOOP('',(#55941,#55942,#55943,#55944));
#15703=EDGE_LOOP('',(#55945,#55946,#55947,#55948));
#15704=EDGE_LOOP('',(#55949,#55950,#55951,#55952));
#15705=EDGE_LOOP('',(#55953,#55954,#55955,#55956));
#15706=EDGE_LOOP('',(#55957,#55958,#55959,#55960));
#15707=EDGE_LOOP('',(#55961,#55962,#55963,#55964));
#15708=EDGE_LOOP('',(#55965,#55966,#55967,#55968));
#15709=EDGE_LOOP('',(#55969,#55970,#55971,#55972));
#15710=EDGE_LOOP('',(#55973,#55974,#55975,#55976));
#15711=EDGE_LOOP('',(#55977,#55978,#55979,#55980));
#15712=EDGE_LOOP('',(#55981,#55982,#55983,#55984));
#15713=EDGE_LOOP('',(#55985,#55986,#55987,#55988));
#15714=EDGE_LOOP('',(#55989,#55990,#55991,#55992));
#15715=EDGE_LOOP('',(#55993,#55994,#55995,#55996));
#15716=EDGE_LOOP('',(#55997,#55998,#55999,#56000));
#15717=EDGE_LOOP('',(#56001,#56002,#56003,#56004));
#15718=EDGE_LOOP('',(#56005,#56006,#56007,#56008));
#15719=EDGE_LOOP('',(#56009,#56010,#56011,#56012));
#15720=EDGE_LOOP('',(#56013,#56014,#56015,#56016));
#15721=EDGE_LOOP('',(#56017,#56018,#56019,#56020));
#15722=EDGE_LOOP('',(#56021,#56022,#56023,#56024));
#15723=EDGE_LOOP('',(#56025,#56026,#56027,#56028));
#15724=EDGE_LOOP('',(#56029,#56030,#56031,#56032));
#15725=EDGE_LOOP('',(#56033,#56034,#56035,#56036));
#15726=EDGE_LOOP('',(#56037,#56038,#56039,#56040));
#15727=EDGE_LOOP('',(#56041,#56042,#56043,#56044));
#15728=EDGE_LOOP('',(#56045,#56046,#56047,#56048));
#15729=EDGE_LOOP('',(#56049,#56050,#56051,#56052));
#15730=EDGE_LOOP('',(#56053,#56054,#56055,#56056));
#15731=EDGE_LOOP('',(#56057,#56058,#56059,#56060));
#15732=EDGE_LOOP('',(#56061,#56062,#56063,#56064));
#15733=EDGE_LOOP('',(#56065,#56066,#56067,#56068));
#15734=EDGE_LOOP('',(#56069,#56070,#56071,#56072));
#15735=EDGE_LOOP('',(#56073,#56074,#56075,#56076));
#15736=EDGE_LOOP('',(#56077,#56078,#56079,#56080));
#15737=EDGE_LOOP('',(#56081,#56082,#56083,#56084));
#15738=EDGE_LOOP('',(#56085,#56086,#56087,#56088));
#15739=EDGE_LOOP('',(#56089,#56090,#56091,#56092));
#15740=EDGE_LOOP('',(#56093,#56094,#56095,#56096));
#15741=EDGE_LOOP('',(#56097,#56098,#56099,#56100));
#15742=EDGE_LOOP('',(#56101,#56102,#56103,#56104));
#15743=EDGE_LOOP('',(#56105,#56106,#56107,#56108));
#15744=EDGE_LOOP('',(#56109,#56110,#56111,#56112));
#15745=EDGE_LOOP('',(#56113,#56114,#56115,#56116));
#15746=EDGE_LOOP('',(#56117,#56118,#56119,#56120));
#15747=EDGE_LOOP('',(#56121,#56122,#56123,#56124));
#15748=EDGE_LOOP('',(#56125,#56126,#56127,#56128));
#15749=EDGE_LOOP('',(#56129,#56130,#56131,#56132));
#15750=EDGE_LOOP('',(#56133,#56134,#56135,#56136));
#15751=EDGE_LOOP('',(#56137,#56138,#56139,#56140));
#15752=EDGE_LOOP('',(#56141,#56142,#56143,#56144));
#15753=EDGE_LOOP('',(#56145,#56146,#56147,#56148));
#15754=EDGE_LOOP('',(#56149,#56150,#56151,#56152));
#15755=EDGE_LOOP('',(#56153,#56154,#56155,#56156));
#15756=EDGE_LOOP('',(#56157,#56158,#56159,#56160));
#15757=EDGE_LOOP('',(#56161,#56162,#56163,#56164));
#15758=EDGE_LOOP('',(#56165,#56166,#56167,#56168));
#15759=EDGE_LOOP('',(#56169,#56170,#56171,#56172));
#15760=EDGE_LOOP('',(#56173,#56174,#56175,#56176));
#15761=EDGE_LOOP('',(#56177,#56178,#56179,#56180));
#15762=EDGE_LOOP('',(#56181,#56182,#56183,#56184));
#15763=EDGE_LOOP('',(#56185,#56186,#56187,#56188));
#15764=EDGE_LOOP('',(#56189,#56190,#56191,#56192));
#15765=EDGE_LOOP('',(#56193,#56194,#56195,#56196));
#15766=EDGE_LOOP('',(#56197,#56198,#56199,#56200));
#15767=EDGE_LOOP('',(#56201,#56202,#56203,#56204));
#15768=EDGE_LOOP('',(#56205,#56206,#56207,#56208));
#15769=EDGE_LOOP('',(#56209,#56210,#56211,#56212));
#15770=EDGE_LOOP('',(#56213,#56214,#56215,#56216));
#15771=EDGE_LOOP('',(#56217,#56218,#56219,#56220));
#15772=EDGE_LOOP('',(#56221,#56222,#56223,#56224));
#15773=EDGE_LOOP('',(#56225,#56226,#56227,#56228));
#15774=EDGE_LOOP('',(#56229,#56230,#56231,#56232));
#15775=EDGE_LOOP('',(#56233,#56234,#56235,#56236));
#15776=EDGE_LOOP('',(#56237,#56238,#56239,#56240));
#15777=EDGE_LOOP('',(#56241,#56242,#56243,#56244));
#15778=EDGE_LOOP('',(#56245,#56246,#56247,#56248));
#15779=EDGE_LOOP('',(#56249,#56250,#56251,#56252));
#15780=EDGE_LOOP('',(#56253,#56254,#56255,#56256));
#15781=EDGE_LOOP('',(#56257,#56258,#56259,#56260));
#15782=EDGE_LOOP('',(#56261,#56262,#56263,#56264));
#15783=EDGE_LOOP('',(#56265,#56266,#56267,#56268));
#15784=EDGE_LOOP('',(#56269,#56270,#56271,#56272));
#15785=EDGE_LOOP('',(#56273,#56274,#56275,#56276));
#15786=EDGE_LOOP('',(#56277,#56278,#56279,#56280));
#15787=EDGE_LOOP('',(#56281,#56282,#56283,#56284));
#15788=EDGE_LOOP('',(#56285,#56286,#56287,#56288));
#15789=EDGE_LOOP('',(#56289,#56290,#56291,#56292));
#15790=EDGE_LOOP('',(#56293,#56294,#56295,#56296));
#15791=EDGE_LOOP('',(#56297,#56298,#56299,#56300));
#15792=EDGE_LOOP('',(#56301,#56302,#56303,#56304));
#15793=EDGE_LOOP('',(#56305,#56306,#56307,#56308));
#15794=EDGE_LOOP('',(#56309,#56310,#56311,#56312));
#15795=EDGE_LOOP('',(#56313,#56314,#56315,#56316));
#15796=EDGE_LOOP('',(#56317,#56318,#56319,#56320));
#15797=EDGE_LOOP('',(#56321,#56322,#56323,#56324));
#15798=EDGE_LOOP('',(#56325,#56326,#56327,#56328));
#15799=EDGE_LOOP('',(#56329,#56330,#56331,#56332));
#15800=EDGE_LOOP('',(#56333,#56334,#56335,#56336));
#15801=EDGE_LOOP('',(#56337,#56338,#56339,#56340));
#15802=EDGE_LOOP('',(#56341,#56342,#56343,#56344));
#15803=EDGE_LOOP('',(#56345,#56346,#56347,#56348));
#15804=EDGE_LOOP('',(#56349,#56350,#56351,#56352));
#15805=EDGE_LOOP('',(#56353,#56354,#56355,#56356));
#15806=EDGE_LOOP('',(#56357,#56358,#56359,#56360));
#15807=EDGE_LOOP('',(#56361,#56362,#56363,#56364));
#15808=EDGE_LOOP('',(#56365,#56366,#56367,#56368));
#15809=EDGE_LOOP('',(#56369,#56370,#56371,#56372));
#15810=EDGE_LOOP('',(#56373,#56374,#56375,#56376));
#15811=EDGE_LOOP('',(#56377,#56378,#56379,#56380));
#15812=EDGE_LOOP('',(#56381,#56382,#56383,#56384));
#15813=EDGE_LOOP('',(#56385,#56386,#56387,#56388));
#15814=EDGE_LOOP('',(#56389,#56390,#56391,#56392));
#15815=EDGE_LOOP('',(#56393,#56394,#56395,#56396));
#15816=EDGE_LOOP('',(#56397,#56398,#56399,#56400));
#15817=EDGE_LOOP('',(#56401,#56402,#56403,#56404));
#15818=EDGE_LOOP('',(#56405,#56406,#56407,#56408));
#15819=EDGE_LOOP('',(#56409,#56410,#56411,#56412));
#15820=EDGE_LOOP('',(#56413,#56414,#56415,#56416));
#15821=EDGE_LOOP('',(#56417,#56418,#56419,#56420));
#15822=EDGE_LOOP('',(#56421,#56422,#56423,#56424));
#15823=EDGE_LOOP('',(#56425,#56426,#56427,#56428));
#15824=EDGE_LOOP('',(#56429,#56430,#56431,#56432));
#15825=EDGE_LOOP('',(#56433,#56434,#56435,#56436));
#15826=EDGE_LOOP('',(#56437,#56438,#56439,#56440));
#15827=EDGE_LOOP('',(#56441,#56442,#56443,#56444));
#15828=EDGE_LOOP('',(#56445,#56446,#56447,#56448));
#15829=EDGE_LOOP('',(#56449,#56450,#56451,#56452));
#15830=EDGE_LOOP('',(#56453,#56454,#56455,#56456));
#15831=EDGE_LOOP('',(#56457,#56458,#56459,#56460));
#15832=EDGE_LOOP('',(#56461,#56462,#56463,#56464));
#15833=EDGE_LOOP('',(#56465,#56466,#56467,#56468));
#15834=EDGE_LOOP('',(#56469,#56470,#56471,#56472));
#15835=EDGE_LOOP('',(#56473,#56474,#56475,#56476));
#15836=EDGE_LOOP('',(#56477,#56478,#56479,#56480));
#15837=EDGE_LOOP('',(#56481,#56482,#56483,#56484));
#15838=EDGE_LOOP('',(#56485,#56486,#56487));
#15839=EDGE_LOOP('',(#56488,#56489,#56490));
#15840=EDGE_LOOP('',(#56491,#56492,#56493,#56494));
#15841=EDGE_LOOP('',(#56495,#56496,#56497,#56498));
#15842=EDGE_LOOP('',(#56499,#56500,#56501,#56502));
#15843=EDGE_LOOP('',(#56503,#56504,#56505,#56506));
#15844=EDGE_LOOP('',(#56507,#56508,#56509,#56510));
#15845=EDGE_LOOP('',(#56511,#56512,#56513,#56514));
#15846=EDGE_LOOP('',(#56515,#56516,#56517,#56518));
#15847=EDGE_LOOP('',(#56519,#56520,#56521,#56522));
#15848=EDGE_LOOP('',(#56523,#56524,#56525,#56526));
#15849=EDGE_LOOP('',(#56527,#56528,#56529,#56530));
#15850=EDGE_LOOP('',(#56531,#56532,#56533,#56534));
#15851=EDGE_LOOP('',(#56535,#56536,#56537,#56538));
#15852=EDGE_LOOP('',(#56539,#56540,#56541,#56542));
#15853=EDGE_LOOP('',(#56543,#56544,#56545,#56546));
#15854=EDGE_LOOP('',(#56547,#56548,#56549,#56550));
#15855=EDGE_LOOP('',(#56551,#56552,#56553,#56554));
#15856=EDGE_LOOP('',(#56555,#56556,#56557,#56558));
#15857=EDGE_LOOP('',(#56559,#56560,#56561,#56562));
#15858=EDGE_LOOP('',(#56563,#56564,#56565,#56566));
#15859=EDGE_LOOP('',(#56567,#56568,#56569,#56570));
#15860=EDGE_LOOP('',(#56571,#56572,#56573,#56574));
#15861=EDGE_LOOP('',(#56575,#56576,#56577,#56578));
#15862=EDGE_LOOP('',(#56579,#56580,#56581,#56582));
#15863=EDGE_LOOP('',(#56583,#56584,#56585,#56586));
#15864=EDGE_LOOP('',(#56587,#56588,#56589,#56590));
#15865=EDGE_LOOP('',(#56591,#56592,#56593,#56594));
#15866=EDGE_LOOP('',(#56595,#56596,#56597,#56598));
#15867=EDGE_LOOP('',(#56599,#56600,#56601,#56602));
#15868=EDGE_LOOP('',(#56603,#56604,#56605,#56606));
#15869=EDGE_LOOP('',(#56607,#56608,#56609,#56610));
#15870=EDGE_LOOP('',(#56611,#56612,#56613,#56614));
#15871=EDGE_LOOP('',(#56615,#56616,#56617,#56618));
#15872=EDGE_LOOP('',(#56619,#56620,#56621));
#15873=EDGE_LOOP('',(#56622,#56623,#56624,#56625));
#15874=EDGE_LOOP('',(#56626,#56627,#56628,#56629));
#15875=EDGE_LOOP('',(#56630,#56631,#56632,#56633));
#15876=EDGE_LOOP('',(#56634,#56635,#56636,#56637));
#15877=EDGE_LOOP('',(#56638,#56639,#56640,#56641));
#15878=EDGE_LOOP('',(#56642,#56643,#56644,#56645));
#15879=EDGE_LOOP('',(#56646,#56647,#56648,#56649));
#15880=EDGE_LOOP('',(#56650,#56651,#56652,#56653));
#15881=EDGE_LOOP('',(#56654,#56655,#56656,#56657));
#15882=EDGE_LOOP('',(#56658,#56659,#56660,#56661));
#15883=EDGE_LOOP('',(#56662,#56663,#56664,#56665));
#15884=EDGE_LOOP('',(#56666,#56667,#56668,#56669));
#15885=EDGE_LOOP('',(#56670,#56671,#56672,#56673));
#15886=EDGE_LOOP('',(#56674,#56675,#56676,#56677));
#15887=EDGE_LOOP('',(#56678,#56679,#56680,#56681));
#15888=EDGE_LOOP('',(#56682,#56683,#56684,#56685));
#15889=EDGE_LOOP('',(#56686,#56687,#56688,#56689));
#15890=EDGE_LOOP('',(#56690,#56691,#56692,#56693));
#15891=EDGE_LOOP('',(#56694,#56695,#56696,#56697));
#15892=EDGE_LOOP('',(#56698,#56699,#56700,#56701));
#15893=EDGE_LOOP('',(#56702,#56703,#56704,#56705));
#15894=EDGE_LOOP('',(#56706,#56707,#56708,#56709));
#15895=EDGE_LOOP('',(#56710,#56711,#56712,#56713));
#15896=EDGE_LOOP('',(#56714,#56715,#56716,#56717));
#15897=EDGE_LOOP('',(#56718,#56719,#56720,#56721));
#15898=EDGE_LOOP('',(#56722,#56723,#56724,#56725));
#15899=EDGE_LOOP('',(#56726,#56727,#56728,#56729));
#15900=EDGE_LOOP('',(#56730,#56731,#56732,#56733));
#15901=EDGE_LOOP('',(#56734,#56735,#56736,#56737));
#15902=EDGE_LOOP('',(#56738,#56739,#56740,#56741));
#15903=EDGE_LOOP('',(#56742,#56743,#56744,#56745));
#15904=EDGE_LOOP('',(#56746,#56747,#56748,#56749));
#15905=EDGE_LOOP('',(#56750,#56751,#56752,#56753));
#15906=EDGE_LOOP('',(#56754,#56755,#56756,#56757));
#15907=EDGE_LOOP('',(#56758,#56759,#56760,#56761));
#15908=EDGE_LOOP('',(#56762,#56763,#56764,#56765));
#15909=EDGE_LOOP('',(#56766,#56767,#56768,#56769));
#15910=EDGE_LOOP('',(#56770,#56771,#56772,#56773));
#15911=EDGE_LOOP('',(#56774,#56775,#56776,#56777));
#15912=EDGE_LOOP('',(#56778,#56779,#56780,#56781));
#15913=EDGE_LOOP('',(#56782,#56783,#56784,#56785));
#15914=EDGE_LOOP('',(#56786,#56787,#56788,#56789));
#15915=EDGE_LOOP('',(#56790,#56791,#56792,#56793));
#15916=EDGE_LOOP('',(#56794,#56795,#56796,#56797));
#15917=EDGE_LOOP('',(#56798,#56799,#56800,#56801));
#15918=EDGE_LOOP('',(#56802,#56803,#56804,#56805));
#15919=EDGE_LOOP('',(#56806,#56807,#56808,#56809));
#15920=EDGE_LOOP('',(#56810,#56811,#56812,#56813));
#15921=EDGE_LOOP('',(#56814,#56815,#56816,#56817));
#15922=EDGE_LOOP('',(#56818,#56819,#56820,#56821));
#15923=EDGE_LOOP('',(#56822,#56823,#56824,#56825));
#15924=EDGE_LOOP('',(#56826,#56827,#56828,#56829));
#15925=EDGE_LOOP('',(#56830,#56831,#56832,#56833));
#15926=EDGE_LOOP('',(#56834,#56835,#56836,#56837));
#15927=EDGE_LOOP('',(#56838,#56839,#56840,#56841));
#15928=EDGE_LOOP('',(#56842,#56843,#56844,#56845));
#15929=EDGE_LOOP('',(#56846,#56847,#56848,#56849));
#15930=EDGE_LOOP('',(#56850,#56851,#56852,#56853));
#15931=EDGE_LOOP('',(#56854,#56855,#56856,#56857));
#15932=EDGE_LOOP('',(#56858,#56859,#56860,#56861));
#15933=EDGE_LOOP('',(#56862,#56863,#56864,#56865));
#15934=EDGE_LOOP('',(#56866,#56867,#56868,#56869));
#15935=EDGE_LOOP('',(#56870,#56871,#56872,#56873));
#15936=EDGE_LOOP('',(#56874,#56875,#56876,#56877));
#15937=EDGE_LOOP('',(#56878,#56879,#56880,#56881));
#15938=EDGE_LOOP('',(#56882,#56883,#56884,#56885));
#15939=EDGE_LOOP('',(#56886,#56887,#56888,#56889));
#15940=EDGE_LOOP('',(#56890,#56891,#56892,#56893));
#15941=EDGE_LOOP('',(#56894,#56895,#56896,#56897));
#15942=EDGE_LOOP('',(#56898,#56899,#56900,#56901));
#15943=EDGE_LOOP('',(#56902,#56903,#56904,#56905));
#15944=EDGE_LOOP('',(#56906,#56907,#56908,#56909));
#15945=EDGE_LOOP('',(#56910,#56911,#56912,#56913));
#15946=EDGE_LOOP('',(#56914,#56915,#56916,#56917));
#15947=EDGE_LOOP('',(#56918,#56919,#56920,#56921));
#15948=EDGE_LOOP('',(#56922,#56923,#56924,#56925));
#15949=EDGE_LOOP('',(#56926,#56927,#56928,#56929));
#15950=EDGE_LOOP('',(#56930,#56931,#56932,#56933));
#15951=EDGE_LOOP('',(#56934,#56935,#56936,#56937));
#15952=EDGE_LOOP('',(#56938,#56939,#56940,#56941));
#15953=EDGE_LOOP('',(#56942,#56943,#56944,#56945));
#15954=EDGE_LOOP('',(#56946,#56947,#56948,#56949));
#15955=EDGE_LOOP('',(#56950,#56951,#56952,#56953));
#15956=EDGE_LOOP('',(#56954,#56955,#56956,#56957));
#15957=EDGE_LOOP('',(#56958,#56959,#56960,#56961));
#15958=EDGE_LOOP('',(#56962,#56963,#56964,#56965));
#15959=EDGE_LOOP('',(#56966,#56967,#56968,#56969));
#15960=EDGE_LOOP('',(#56970,#56971,#56972,#56973));
#15961=EDGE_LOOP('',(#56974,#56975,#56976,#56977));
#15962=EDGE_LOOP('',(#56978,#56979,#56980,#56981));
#15963=EDGE_LOOP('',(#56982,#56983,#56984,#56985));
#15964=EDGE_LOOP('',(#56986,#56987,#56988,#56989));
#15965=EDGE_LOOP('',(#56990,#56991,#56992,#56993));
#15966=EDGE_LOOP('',(#56994,#56995,#56996,#56997));
#15967=EDGE_LOOP('',(#56998,#56999,#57000,#57001));
#15968=EDGE_LOOP('',(#57002,#57003,#57004,#57005));
#15969=EDGE_LOOP('',(#57006,#57007,#57008,#57009));
#15970=EDGE_LOOP('',(#57010,#57011,#57012,#57013));
#15971=EDGE_LOOP('',(#57014,#57015,#57016,#57017));
#15972=EDGE_LOOP('',(#57018,#57019,#57020,#57021));
#15973=EDGE_LOOP('',(#57022,#57023,#57024,#57025));
#15974=EDGE_LOOP('',(#57026,#57027,#57028,#57029));
#15975=EDGE_LOOP('',(#57030,#57031,#57032,#57033));
#15976=EDGE_LOOP('',(#57034,#57035,#57036,#57037));
#15977=EDGE_LOOP('',(#57038,#57039,#57040,#57041));
#15978=EDGE_LOOP('',(#57042,#57043,#57044,#57045));
#15979=EDGE_LOOP('',(#57046,#57047,#57048,#57049));
#15980=EDGE_LOOP('',(#57050,#57051,#57052,#57053));
#15981=EDGE_LOOP('',(#57054,#57055,#57056,#57057));
#15982=EDGE_LOOP('',(#57058,#57059,#57060,#57061));
#15983=EDGE_LOOP('',(#57062,#57063,#57064,#57065));
#15984=EDGE_LOOP('',(#57066,#57067,#57068,#57069));
#15985=EDGE_LOOP('',(#57070,#57071,#57072,#57073));
#15986=EDGE_LOOP('',(#57074,#57075,#57076,#57077));
#15987=EDGE_LOOP('',(#57078,#57079,#57080,#57081));
#15988=EDGE_LOOP('',(#57082,#57083,#57084,#57085));
#15989=EDGE_LOOP('',(#57086,#57087,#57088,#57089));
#15990=EDGE_LOOP('',(#57090,#57091,#57092,#57093));
#15991=EDGE_LOOP('',(#57094,#57095,#57096,#57097));
#15992=EDGE_LOOP('',(#57098,#57099,#57100,#57101));
#15993=EDGE_LOOP('',(#57102,#57103,#57104,#57105));
#15994=EDGE_LOOP('',(#57106,#57107,#57108,#57109));
#15995=EDGE_LOOP('',(#57110,#57111,#57112,#57113));
#15996=EDGE_LOOP('',(#57114,#57115,#57116,#57117));
#15997=EDGE_LOOP('',(#57118,#57119,#57120,#57121));
#15998=EDGE_LOOP('',(#57122,#57123,#57124,#57125));
#15999=EDGE_LOOP('',(#57126,#57127,#57128,#57129));
#16000=EDGE_LOOP('',(#57130,#57131,#57132,#57133));
#16001=EDGE_LOOP('',(#57134,#57135,#57136,#57137));
#16002=EDGE_LOOP('',(#57138,#57139,#57140,#57141));
#16003=EDGE_LOOP('',(#57142,#57143,#57144,#57145));
#16004=EDGE_LOOP('',(#57146,#57147,#57148,#57149));
#16005=EDGE_LOOP('',(#57150,#57151,#57152,#57153));
#16006=EDGE_LOOP('',(#57154,#57155,#57156,#57157));
#16007=EDGE_LOOP('',(#57158,#57159,#57160,#57161));
#16008=EDGE_LOOP('',(#57162,#57163,#57164,#57165));
#16009=EDGE_LOOP('',(#57166,#57167,#57168,#57169));
#16010=EDGE_LOOP('',(#57170,#57171,#57172,#57173));
#16011=EDGE_LOOP('',(#57174,#57175,#57176,#57177));
#16012=EDGE_LOOP('',(#57178,#57179,#57180,#57181));
#16013=EDGE_LOOP('',(#57182,#57183,#57184,#57185));
#16014=EDGE_LOOP('',(#57186,#57187,#57188,#57189));
#16015=EDGE_LOOP('',(#57190,#57191,#57192,#57193));
#16016=EDGE_LOOP('',(#57194,#57195,#57196,#57197));
#16017=EDGE_LOOP('',(#57198,#57199,#57200,#57201));
#16018=EDGE_LOOP('',(#57202,#57203,#57204,#57205));
#16019=EDGE_LOOP('',(#57206,#57207,#57208,#57209));
#16020=EDGE_LOOP('',(#57210,#57211,#57212,#57213));
#16021=EDGE_LOOP('',(#57214,#57215,#57216,#57217));
#16022=EDGE_LOOP('',(#57218,#57219,#57220,#57221));
#16023=EDGE_LOOP('',(#57222,#57223,#57224,#57225));
#16024=EDGE_LOOP('',(#57226,#57227,#57228));
#16025=EDGE_LOOP('',(#57229,#57230,#57231));
#16026=EDGE_LOOP('',(#57232,#57233,#57234,#57235));
#16027=EDGE_LOOP('',(#57236,#57237,#57238,#57239));
#16028=EDGE_LOOP('',(#57240,#57241,#57242,#57243));
#16029=EDGE_LOOP('',(#57244,#57245,#57246,#57247));
#16030=EDGE_LOOP('',(#57248,#57249,#57250,#57251));
#16031=EDGE_LOOP('',(#57252,#57253,#57254,#57255));
#16032=EDGE_LOOP('',(#57256,#57257,#57258,#57259));
#16033=EDGE_LOOP('',(#57260,#57261,#57262,#57263));
#16034=EDGE_LOOP('',(#57264,#57265,#57266,#57267));
#16035=EDGE_LOOP('',(#57268,#57269,#57270,#57271));
#16036=EDGE_LOOP('',(#57272,#57273,#57274,#57275));
#16037=EDGE_LOOP('',(#57276,#57277,#57278,#57279));
#16038=EDGE_LOOP('',(#57280,#57281,#57282,#57283));
#16039=EDGE_LOOP('',(#57284,#57285,#57286,#57287));
#16040=EDGE_LOOP('',(#57288,#57289,#57290,#57291));
#16041=EDGE_LOOP('',(#57292,#57293,#57294,#57295));
#16042=EDGE_LOOP('',(#57296,#57297,#57298,#57299));
#16043=EDGE_LOOP('',(#57300,#57301,#57302,#57303));
#16044=EDGE_LOOP('',(#57304,#57305,#57306,#57307));
#16045=EDGE_LOOP('',(#57308,#57309,#57310,#57311));
#16046=EDGE_LOOP('',(#57312,#57313,#57314,#57315));
#16047=EDGE_LOOP('',(#57316,#57317,#57318,#57319));
#16048=EDGE_LOOP('',(#57320,#57321,#57322,#57323));
#16049=EDGE_LOOP('',(#57324,#57325,#57326,#57327));
#16050=EDGE_LOOP('',(#57328,#57329,#57330,#57331));
#16051=EDGE_LOOP('',(#57332,#57333,#57334,#57335));
#16052=EDGE_LOOP('',(#57336,#57337,#57338,#57339));
#16053=EDGE_LOOP('',(#57340,#57341,#57342,#57343));
#16054=EDGE_LOOP('',(#57344,#57345,#57346));
#16055=EDGE_LOOP('',(#57347,#57348,#57349,#57350));
#16056=EDGE_LOOP('',(#57351,#57352,#57353,#57354));
#16057=EDGE_LOOP('',(#57355,#57356,#57357,#57358));
#16058=EDGE_LOOP('',(#57359,#57360,#57361,#57362));
#16059=EDGE_LOOP('',(#57363,#57364,#57365,#57366));
#16060=EDGE_LOOP('',(#57367,#57368,#57369,#57370));
#16061=EDGE_LOOP('',(#57371,#57372,#57373,#57374));
#16062=EDGE_LOOP('',(#57375,#57376,#57377,#57378));
#16063=EDGE_LOOP('',(#57379,#57380,#57381,#57382));
#16064=EDGE_LOOP('',(#57383,#57384,#57385,#57386));
#16065=EDGE_LOOP('',(#57387,#57388,#57389,#57390));
#16066=EDGE_LOOP('',(#57391,#57392,#57393,#57394));
#16067=EDGE_LOOP('',(#57395,#57396,#57397,#57398));
#16068=EDGE_LOOP('',(#57399,#57400,#57401,#57402));
#16069=EDGE_LOOP('',(#57403,#57404,#57405,#57406));
#16070=EDGE_LOOP('',(#57407,#57408,#57409,#57410));
#16071=EDGE_LOOP('',(#57411,#57412,#57413,#57414));
#16072=EDGE_LOOP('',(#57415,#57416,#57417,#57418));
#16073=EDGE_LOOP('',(#57419,#57420,#57421,#57422));
#16074=EDGE_LOOP('',(#57423,#57424,#57425,#57426));
#16075=EDGE_LOOP('',(#57427,#57428,#57429,#57430));
#16076=EDGE_LOOP('',(#57431,#57432,#57433,#57434));
#16077=EDGE_LOOP('',(#57435,#57436,#57437,#57438));
#16078=EDGE_LOOP('',(#57439,#57440,#57441,#57442));
#16079=EDGE_LOOP('',(#57443,#57444,#57445,#57446));
#16080=EDGE_LOOP('',(#57447,#57448,#57449,#57450));
#16081=EDGE_LOOP('',(#57451,#57452,#57453,#57454));
#16082=EDGE_LOOP('',(#57455,#57456,#57457,#57458));
#16083=EDGE_LOOP('',(#57459,#57460,#57461,#57462));
#16084=EDGE_LOOP('',(#57463,#57464,#57465,#57466));
#16085=EDGE_LOOP('',(#57467,#57468,#57469,#57470));
#16086=EDGE_LOOP('',(#57471,#57472,#57473,#57474));
#16087=EDGE_LOOP('',(#57475,#57476,#57477,#57478));
#16088=EDGE_LOOP('',(#57479,#57480,#57481,#57482));
#16089=EDGE_LOOP('',(#57483,#57484,#57485,#57486));
#16090=EDGE_LOOP('',(#57487,#57488,#57489,#57490));
#16091=EDGE_LOOP('',(#57491,#57492,#57493,#57494));
#16092=EDGE_LOOP('',(#57495,#57496,#57497,#57498));
#16093=EDGE_LOOP('',(#57499,#57500,#57501,#57502));
#16094=EDGE_LOOP('',(#57503,#57504,#57505,#57506));
#16095=EDGE_LOOP('',(#57507,#57508,#57509,#57510));
#16096=EDGE_LOOP('',(#57511,#57512,#57513,#57514));
#16097=EDGE_LOOP('',(#57515,#57516,#57517,#57518));
#16098=EDGE_LOOP('',(#57519,#57520,#57521,#57522));
#16099=EDGE_LOOP('',(#57523,#57524,#57525,#57526));
#16100=EDGE_LOOP('',(#57527,#57528,#57529,#57530));
#16101=EDGE_LOOP('',(#57531,#57532,#57533,#57534));
#16102=EDGE_LOOP('',(#57535,#57536,#57537,#57538));
#16103=EDGE_LOOP('',(#57539,#57540,#57541,#57542));
#16104=EDGE_LOOP('',(#57543,#57544,#57545,#57546));
#16105=EDGE_LOOP('',(#57547,#57548,#57549,#57550));
#16106=EDGE_LOOP('',(#57551,#57552,#57553,#57554));
#16107=EDGE_LOOP('',(#57555,#57556,#57557,#57558));
#16108=EDGE_LOOP('',(#57559,#57560,#57561,#57562));
#16109=EDGE_LOOP('',(#57563,#57564,#57565,#57566));
#16110=EDGE_LOOP('',(#57567,#57568,#57569,#57570));
#16111=EDGE_LOOP('',(#57571,#57572,#57573,#57574));
#16112=EDGE_LOOP('',(#57575,#57576,#57577,#57578));
#16113=EDGE_LOOP('',(#57579,#57580,#57581,#57582));
#16114=EDGE_LOOP('',(#57583,#57584,#57585,#57586));
#16115=EDGE_LOOP('',(#57587,#57588,#57589,#57590));
#16116=EDGE_LOOP('',(#57591,#57592,#57593,#57594));
#16117=EDGE_LOOP('',(#57595,#57596,#57597,#57598));
#16118=EDGE_LOOP('',(#57599,#57600,#57601,#57602));
#16119=EDGE_LOOP('',(#57603,#57604,#57605,#57606));
#16120=EDGE_LOOP('',(#57607,#57608,#57609,#57610));
#16121=EDGE_LOOP('',(#57611,#57612,#57613,#57614));
#16122=EDGE_LOOP('',(#57615,#57616,#57617,#57618));
#16123=EDGE_LOOP('',(#57619,#57620,#57621,#57622));
#16124=EDGE_LOOP('',(#57623,#57624,#57625,#57626));
#16125=EDGE_LOOP('',(#57627,#57628,#57629,#57630));
#16126=EDGE_LOOP('',(#57631,#57632,#57633,#57634));
#16127=EDGE_LOOP('',(#57635,#57636,#57637,#57638));
#16128=EDGE_LOOP('',(#57639,#57640,#57641,#57642));
#16129=EDGE_LOOP('',(#57643,#57644,#57645,#57646));
#16130=EDGE_LOOP('',(#57647,#57648,#57649,#57650));
#16131=EDGE_LOOP('',(#57651,#57652,#57653,#57654));
#16132=EDGE_LOOP('',(#57655,#57656,#57657,#57658));
#16133=EDGE_LOOP('',(#57659,#57660,#57661,#57662));
#16134=EDGE_LOOP('',(#57663,#57664,#57665,#57666));
#16135=EDGE_LOOP('',(#57667,#57668,#57669,#57670));
#16136=EDGE_LOOP('',(#57671,#57672,#57673,#57674));
#16137=EDGE_LOOP('',(#57675,#57676,#57677,#57678));
#16138=EDGE_LOOP('',(#57679,#57680,#57681,#57682));
#16139=EDGE_LOOP('',(#57683,#57684,#57685,#57686));
#16140=EDGE_LOOP('',(#57687,#57688,#57689,#57690));
#16141=EDGE_LOOP('',(#57691,#57692,#57693,#57694));
#16142=EDGE_LOOP('',(#57695,#57696,#57697,#57698));
#16143=EDGE_LOOP('',(#57699,#57700,#57701,#57702));
#16144=EDGE_LOOP('',(#57703,#57704,#57705,#57706));
#16145=EDGE_LOOP('',(#57707,#57708,#57709,#57710));
#16146=EDGE_LOOP('',(#57711,#57712,#57713,#57714));
#16147=EDGE_LOOP('',(#57715,#57716,#57717,#57718));
#16148=EDGE_LOOP('',(#57719,#57720,#57721,#57722));
#16149=EDGE_LOOP('',(#57723,#57724,#57725,#57726));
#16150=EDGE_LOOP('',(#57727,#57728,#57729,#57730));
#16151=EDGE_LOOP('',(#57731,#57732,#57733,#57734));
#16152=EDGE_LOOP('',(#57735,#57736,#57737,#57738));
#16153=EDGE_LOOP('',(#57739,#57740,#57741,#57742));
#16154=EDGE_LOOP('',(#57743,#57744,#57745,#57746));
#16155=EDGE_LOOP('',(#57747,#57748,#57749,#57750));
#16156=EDGE_LOOP('',(#57751,#57752,#57753,#57754));
#16157=EDGE_LOOP('',(#57755,#57756,#57757,#57758));
#16158=EDGE_LOOP('',(#57759,#57760,#57761,#57762));
#16159=EDGE_LOOP('',(#57763,#57764,#57765,#57766));
#16160=EDGE_LOOP('',(#57767,#57768,#57769,#57770));
#16161=EDGE_LOOP('',(#57771,#57772,#57773,#57774));
#16162=EDGE_LOOP('',(#57775,#57776,#57777,#57778));
#16163=EDGE_LOOP('',(#57779,#57780,#57781,#57782));
#16164=EDGE_LOOP('',(#57783,#57784,#57785,#57786));
#16165=EDGE_LOOP('',(#57787,#57788,#57789,#57790));
#16166=EDGE_LOOP('',(#57791,#57792,#57793,#57794));
#16167=EDGE_LOOP('',(#57795,#57796,#57797,#57798));
#16168=EDGE_LOOP('',(#57799,#57800,#57801,#57802));
#16169=EDGE_LOOP('',(#57803,#57804,#57805,#57806));
#16170=EDGE_LOOP('',(#57807,#57808,#57809,#57810));
#16171=EDGE_LOOP('',(#57811,#57812,#57813,#57814));
#16172=EDGE_LOOP('',(#57815,#57816,#57817,#57818));
#16173=EDGE_LOOP('',(#57819,#57820,#57821,#57822));
#16174=EDGE_LOOP('',(#57823,#57824,#57825,#57826));
#16175=EDGE_LOOP('',(#57827,#57828,#57829,#57830));
#16176=EDGE_LOOP('',(#57831,#57832,#57833,#57834));
#16177=EDGE_LOOP('',(#57835,#57836,#57837,#57838));
#16178=EDGE_LOOP('',(#57839,#57840,#57841,#57842));
#16179=EDGE_LOOP('',(#57843,#57844,#57845,#57846));
#16180=EDGE_LOOP('',(#57847,#57848,#57849,#57850));
#16181=EDGE_LOOP('',(#57851,#57852,#57853,#57854));
#16182=EDGE_LOOP('',(#57855,#57856,#57857,#57858));
#16183=EDGE_LOOP('',(#57859,#57860,#57861,#57862));
#16184=EDGE_LOOP('',(#57863,#57864,#57865,#57866));
#16185=EDGE_LOOP('',(#57867,#57868,#57869,#57870));
#16186=EDGE_LOOP('',(#57871,#57872,#57873,#57874));
#16187=EDGE_LOOP('',(#57875,#57876,#57877,#57878));
#16188=EDGE_LOOP('',(#57879,#57880,#57881,#57882));
#16189=EDGE_LOOP('',(#57883,#57884,#57885,#57886));
#16190=EDGE_LOOP('',(#57887,#57888,#57889,#57890));
#16191=EDGE_LOOP('',(#57891,#57892,#57893,#57894));
#16192=EDGE_LOOP('',(#57895,#57896,#57897,#57898));
#16193=EDGE_LOOP('',(#57899,#57900,#57901,#57902));
#16194=EDGE_LOOP('',(#57903,#57904,#57905,#57906));
#16195=EDGE_LOOP('',(#57907,#57908,#57909,#57910));
#16196=EDGE_LOOP('',(#57911,#57912,#57913,#57914));
#16197=EDGE_LOOP('',(#57915,#57916,#57917,#57918));
#16198=EDGE_LOOP('',(#57919,#57920,#57921,#57922));
#16199=EDGE_LOOP('',(#57923,#57924,#57925,#57926));
#16200=EDGE_LOOP('',(#57927,#57928,#57929));
#16201=EDGE_LOOP('',(#57930,#57931,#57932));
#16202=EDGE_LOOP('',(#57933,#57934,#57935,#57936));
#16203=EDGE_LOOP('',(#57937,#57938,#57939,#57940));
#16204=EDGE_LOOP('',(#57941,#57942,#57943,#57944));
#16205=EDGE_LOOP('',(#57945,#57946,#57947,#57948));
#16206=EDGE_LOOP('',(#57949,#57950,#57951,#57952));
#16207=EDGE_LOOP('',(#57953,#57954,#57955,#57956));
#16208=EDGE_LOOP('',(#57957,#57958,#57959,#57960));
#16209=EDGE_LOOP('',(#57961,#57962,#57963,#57964));
#16210=EDGE_LOOP('',(#57965,#57966,#57967,#57968));
#16211=EDGE_LOOP('',(#57969,#57970,#57971,#57972));
#16212=EDGE_LOOP('',(#57973,#57974,#57975,#57976));
#16213=EDGE_LOOP('',(#57977,#57978,#57979,#57980));
#16214=EDGE_LOOP('',(#57981,#57982,#57983,#57984));
#16215=EDGE_LOOP('',(#57985,#57986,#57987,#57988));
#16216=EDGE_LOOP('',(#57989,#57990,#57991,#57992));
#16217=EDGE_LOOP('',(#57993,#57994,#57995,#57996));
#16218=EDGE_LOOP('',(#57997,#57998,#57999,#58000));
#16219=EDGE_LOOP('',(#58001,#58002,#58003,#58004));
#16220=EDGE_LOOP('',(#58005,#58006,#58007,#58008));
#16221=EDGE_LOOP('',(#58009,#58010,#58011,#58012));
#16222=EDGE_LOOP('',(#58013,#58014,#58015,#58016));
#16223=EDGE_LOOP('',(#58017,#58018,#58019,#58020));
#16224=EDGE_LOOP('',(#58021,#58022,#58023,#58024));
#16225=EDGE_LOOP('',(#58025,#58026,#58027,#58028));
#16226=EDGE_LOOP('',(#58029,#58030,#58031,#58032));
#16227=EDGE_LOOP('',(#58033,#58034,#58035,#58036));
#16228=EDGE_LOOP('',(#58037,#58038,#58039,#58040));
#16229=EDGE_LOOP('',(#58041,#58042,#58043,#58044));
#16230=EDGE_LOOP('',(#58045,#58046,#58047,#58048));
#16231=EDGE_LOOP('',(#58049,#58050,#58051,#58052));
#16232=EDGE_LOOP('',(#58053,#58054,#58055,#58056));
#16233=EDGE_LOOP('',(#58057,#58058,#58059,#58060));
#16234=EDGE_LOOP('',(#58061,#58062,#58063));
#16235=EDGE_LOOP('',(#58064,#58065,#58066,#58067));
#16236=EDGE_LOOP('',(#58068,#58069,#58070,#58071));
#16237=EDGE_LOOP('',(#58072,#58073,#58074,#58075));
#16238=EDGE_LOOP('',(#58076,#58077,#58078,#58079));
#16239=EDGE_LOOP('',(#58080,#58081,#58082,#58083));
#16240=EDGE_LOOP('',(#58084,#58085,#58086,#58087));
#16241=EDGE_LOOP('',(#58088,#58089,#58090,#58091));
#16242=EDGE_LOOP('',(#58092,#58093,#58094,#58095));
#16243=EDGE_LOOP('',(#58096,#58097,#58098,#58099));
#16244=EDGE_LOOP('',(#58100,#58101,#58102,#58103));
#16245=EDGE_LOOP('',(#58104,#58105,#58106,#58107));
#16246=EDGE_LOOP('',(#58108,#58109,#58110,#58111));
#16247=EDGE_LOOP('',(#58112,#58113,#58114,#58115));
#16248=EDGE_LOOP('',(#58116,#58117,#58118,#58119));
#16249=EDGE_LOOP('',(#58120,#58121,#58122,#58123));
#16250=EDGE_LOOP('',(#58124,#58125,#58126,#58127));
#16251=EDGE_LOOP('',(#58128,#58129,#58130,#58131));
#16252=EDGE_LOOP('',(#58132,#58133,#58134,#58135));
#16253=EDGE_LOOP('',(#58136,#58137,#58138,#58139));
#16254=EDGE_LOOP('',(#58140,#58141,#58142,#58143));
#16255=EDGE_LOOP('',(#58144,#58145,#58146,#58147));
#16256=EDGE_LOOP('',(#58148,#58149,#58150,#58151));
#16257=EDGE_LOOP('',(#58152,#58153,#58154,#58155));
#16258=EDGE_LOOP('',(#58156,#58157,#58158,#58159));
#16259=EDGE_LOOP('',(#58160,#58161,#58162,#58163));
#16260=EDGE_LOOP('',(#58164,#58165,#58166,#58167));
#16261=EDGE_LOOP('',(#58168,#58169,#58170,#58171));
#16262=EDGE_LOOP('',(#58172,#58173,#58174,#58175));
#16263=EDGE_LOOP('',(#58176,#58177,#58178,#58179));
#16264=EDGE_LOOP('',(#58180,#58181,#58182,#58183));
#16265=EDGE_LOOP('',(#58184,#58185,#58186,#58187));
#16266=EDGE_LOOP('',(#58188,#58189,#58190,#58191));
#16267=EDGE_LOOP('',(#58192,#58193,#58194,#58195));
#16268=EDGE_LOOP('',(#58196,#58197,#58198,#58199));
#16269=EDGE_LOOP('',(#58200,#58201,#58202,#58203));
#16270=EDGE_LOOP('',(#58204,#58205,#58206,#58207));
#16271=EDGE_LOOP('',(#58208,#58209,#58210,#58211));
#16272=EDGE_LOOP('',(#58212,#58213,#58214,#58215));
#16273=EDGE_LOOP('',(#58216,#58217,#58218,#58219));
#16274=EDGE_LOOP('',(#58220,#58221,#58222,#58223));
#16275=EDGE_LOOP('',(#58224,#58225,#58226,#58227));
#16276=EDGE_LOOP('',(#58228,#58229,#58230,#58231));
#16277=EDGE_LOOP('',(#58232,#58233,#58234,#58235));
#16278=EDGE_LOOP('',(#58236,#58237,#58238,#58239));
#16279=EDGE_LOOP('',(#58240,#58241,#58242,#58243));
#16280=EDGE_LOOP('',(#58244,#58245,#58246,#58247));
#16281=EDGE_LOOP('',(#58248,#58249,#58250,#58251));
#16282=EDGE_LOOP('',(#58252,#58253,#58254,#58255));
#16283=EDGE_LOOP('',(#58256,#58257,#58258,#58259));
#16284=EDGE_LOOP('',(#58260,#58261,#58262,#58263));
#16285=EDGE_LOOP('',(#58264,#58265,#58266,#58267));
#16286=EDGE_LOOP('',(#58268,#58269,#58270,#58271));
#16287=EDGE_LOOP('',(#58272,#58273,#58274,#58275));
#16288=EDGE_LOOP('',(#58276,#58277,#58278,#58279));
#16289=EDGE_LOOP('',(#58280,#58281,#58282,#58283));
#16290=EDGE_LOOP('',(#58284,#58285,#58286,#58287));
#16291=EDGE_LOOP('',(#58288,#58289,#58290,#58291));
#16292=EDGE_LOOP('',(#58292,#58293,#58294,#58295));
#16293=EDGE_LOOP('',(#58296,#58297,#58298,#58299));
#16294=EDGE_LOOP('',(#58300,#58301,#58302,#58303));
#16295=EDGE_LOOP('',(#58304,#58305,#58306,#58307));
#16296=EDGE_LOOP('',(#58308,#58309,#58310,#58311));
#16297=EDGE_LOOP('',(#58312,#58313,#58314,#58315));
#16298=EDGE_LOOP('',(#58316,#58317,#58318,#58319));
#16299=EDGE_LOOP('',(#58320,#58321,#58322,#58323));
#16300=EDGE_LOOP('',(#58324,#58325,#58326,#58327));
#16301=EDGE_LOOP('',(#58328,#58329,#58330,#58331));
#16302=EDGE_LOOP('',(#58332,#58333,#58334,#58335));
#16303=EDGE_LOOP('',(#58336,#58337,#58338,#58339));
#16304=EDGE_LOOP('',(#58340,#58341,#58342,#58343));
#16305=EDGE_LOOP('',(#58344,#58345,#58346,#58347));
#16306=EDGE_LOOP('',(#58348,#58349,#58350,#58351));
#16307=EDGE_LOOP('',(#58352,#58353,#58354,#58355));
#16308=EDGE_LOOP('',(#58356,#58357,#58358,#58359));
#16309=EDGE_LOOP('',(#58360,#58361,#58362,#58363));
#16310=EDGE_LOOP('',(#58364,#58365,#58366,#58367));
#16311=EDGE_LOOP('',(#58368,#58369,#58370,#58371));
#16312=EDGE_LOOP('',(#58372,#58373,#58374,#58375));
#16313=EDGE_LOOP('',(#58376,#58377,#58378,#58379));
#16314=EDGE_LOOP('',(#58380,#58381,#58382,#58383));
#16315=EDGE_LOOP('',(#58384,#58385,#58386,#58387));
#16316=EDGE_LOOP('',(#58388,#58389,#58390,#58391));
#16317=EDGE_LOOP('',(#58392,#58393,#58394,#58395));
#16318=EDGE_LOOP('',(#58396,#58397,#58398,#58399));
#16319=EDGE_LOOP('',(#58400,#58401,#58402,#58403));
#16320=EDGE_LOOP('',(#58404,#58405,#58406,#58407));
#16321=EDGE_LOOP('',(#58408,#58409,#58410,#58411));
#16322=EDGE_LOOP('',(#58412,#58413,#58414,#58415));
#16323=EDGE_LOOP('',(#58416,#58417,#58418,#58419));
#16324=EDGE_LOOP('',(#58420,#58421,#58422,#58423));
#16325=EDGE_LOOP('',(#58424,#58425,#58426,#58427));
#16326=EDGE_LOOP('',(#58428,#58429,#58430,#58431));
#16327=EDGE_LOOP('',(#58432,#58433,#58434,#58435));
#16328=EDGE_LOOP('',(#58436,#58437,#58438,#58439));
#16329=EDGE_LOOP('',(#58440,#58441,#58442,#58443));
#16330=EDGE_LOOP('',(#58444,#58445,#58446,#58447));
#16331=EDGE_LOOP('',(#58448,#58449,#58450,#58451));
#16332=EDGE_LOOP('',(#58452,#58453,#58454,#58455));
#16333=EDGE_LOOP('',(#58456,#58457,#58458,#58459));
#16334=EDGE_LOOP('',(#58460,#58461,#58462,#58463));
#16335=EDGE_LOOP('',(#58464,#58465,#58466,#58467));
#16336=EDGE_LOOP('',(#58468,#58469,#58470,#58471));
#16337=EDGE_LOOP('',(#58472,#58473,#58474,#58475));
#16338=EDGE_LOOP('',(#58476,#58477,#58478,#58479));
#16339=EDGE_LOOP('',(#58480,#58481,#58482,#58483));
#16340=EDGE_LOOP('',(#58484,#58485,#58486,#58487));
#16341=EDGE_LOOP('',(#58488,#58489,#58490,#58491));
#16342=EDGE_LOOP('',(#58492,#58493,#58494,#58495));
#16343=EDGE_LOOP('',(#58496,#58497,#58498,#58499));
#16344=EDGE_LOOP('',(#58500,#58501,#58502,#58503));
#16345=EDGE_LOOP('',(#58504,#58505,#58506,#58507));
#16346=EDGE_LOOP('',(#58508,#58509,#58510,#58511));
#16347=EDGE_LOOP('',(#58512,#58513,#58514,#58515));
#16348=EDGE_LOOP('',(#58516,#58517,#58518,#58519));
#16349=EDGE_LOOP('',(#58520,#58521,#58522,#58523));
#16350=EDGE_LOOP('',(#58524,#58525,#58526,#58527));
#16351=EDGE_LOOP('',(#58528,#58529,#58530,#58531));
#16352=EDGE_LOOP('',(#58532,#58533,#58534,#58535));
#16353=EDGE_LOOP('',(#58536,#58537,#58538,#58539));
#16354=EDGE_LOOP('',(#58540,#58541,#58542,#58543));
#16355=EDGE_LOOP('',(#58544,#58545,#58546,#58547));
#16356=EDGE_LOOP('',(#58548,#58549,#58550,#58551));
#16357=EDGE_LOOP('',(#58552,#58553,#58554,#58555));
#16358=EDGE_LOOP('',(#58556,#58557,#58558,#58559));
#16359=EDGE_LOOP('',(#58560,#58561,#58562,#58563));
#16360=EDGE_LOOP('',(#58564,#58565,#58566,#58567));
#16361=EDGE_LOOP('',(#58568,#58569,#58570,#58571));
#16362=EDGE_LOOP('',(#58572,#58573,#58574,#58575));
#16363=EDGE_LOOP('',(#58576,#58577,#58578,#58579));
#16364=EDGE_LOOP('',(#58580,#58581,#58582,#58583));
#16365=EDGE_LOOP('',(#58584,#58585,#58586,#58587));
#16366=EDGE_LOOP('',(#58588,#58589,#58590,#58591));
#16367=EDGE_LOOP('',(#58592,#58593,#58594,#58595));
#16368=EDGE_LOOP('',(#58596,#58597,#58598,#58599));
#16369=EDGE_LOOP('',(#58600,#58601,#58602,#58603));
#16370=EDGE_LOOP('',(#58604,#58605,#58606,#58607));
#16371=EDGE_LOOP('',(#58608,#58609,#58610,#58611));
#16372=EDGE_LOOP('',(#58612,#58613,#58614,#58615));
#16373=EDGE_LOOP('',(#58616,#58617,#58618,#58619));
#16374=EDGE_LOOP('',(#58620,#58621,#58622,#58623));
#16375=EDGE_LOOP('',(#58624,#58625,#58626,#58627));
#16376=EDGE_LOOP('',(#58628,#58629,#58630,#58631));
#16377=EDGE_LOOP('',(#58632,#58633,#58634,#58635));
#16378=EDGE_LOOP('',(#58636,#58637,#58638,#58639));
#16379=EDGE_LOOP('',(#58640,#58641,#58642,#58643));
#16380=EDGE_LOOP('',(#58644,#58645,#58646,#58647));
#16381=EDGE_LOOP('',(#58648,#58649,#58650,#58651));
#16382=EDGE_LOOP('',(#58652,#58653,#58654,#58655));
#16383=EDGE_LOOP('',(#58656,#58657,#58658,#58659));
#16384=EDGE_LOOP('',(#58660,#58661,#58662,#58663));
#16385=EDGE_LOOP('',(#58664,#58665,#58666,#58667));
#16386=EDGE_LOOP('',(#58668,#58669,#58670));
#16387=EDGE_LOOP('',(#58671,#58672,#58673));
#16388=EDGE_LOOP('',(#58674,#58675,#58676,#58677));
#16389=EDGE_LOOP('',(#58678,#58679,#58680,#58681));
#16390=EDGE_LOOP('',(#58682,#58683,#58684,#58685));
#16391=EDGE_LOOP('',(#58686,#58687,#58688,#58689));
#16392=EDGE_LOOP('',(#58690,#58691,#58692,#58693));
#16393=EDGE_LOOP('',(#58694,#58695,#58696,#58697));
#16394=EDGE_LOOP('',(#58698,#58699,#58700,#58701));
#16395=EDGE_LOOP('',(#58702,#58703,#58704,#58705));
#16396=EDGE_LOOP('',(#58706,#58707,#58708,#58709));
#16397=EDGE_LOOP('',(#58710,#58711,#58712,#58713));
#16398=EDGE_LOOP('',(#58714,#58715,#58716,#58717));
#16399=EDGE_LOOP('',(#58718,#58719,#58720,#58721));
#16400=EDGE_LOOP('',(#58722,#58723,#58724,#58725));
#16401=EDGE_LOOP('',(#58726,#58727,#58728,#58729));
#16402=EDGE_LOOP('',(#58730,#58731,#58732,#58733));
#16403=EDGE_LOOP('',(#58734,#58735,#58736,#58737));
#16404=EDGE_LOOP('',(#58738,#58739,#58740,#58741));
#16405=EDGE_LOOP('',(#58742,#58743,#58744,#58745));
#16406=EDGE_LOOP('',(#58746,#58747,#58748,#58749));
#16407=EDGE_LOOP('',(#58750,#58751,#58752,#58753));
#16408=EDGE_LOOP('',(#58754,#58755,#58756,#58757));
#16409=EDGE_LOOP('',(#58758,#58759,#58760,#58761));
#16410=EDGE_LOOP('',(#58762,#58763,#58764,#58765));
#16411=EDGE_LOOP('',(#58766,#58767,#58768,#58769));
#16412=EDGE_LOOP('',(#58770,#58771,#58772,#58773));
#16413=EDGE_LOOP('',(#58774,#58775,#58776,#58777));
#16414=EDGE_LOOP('',(#58778,#58779,#58780,#58781));
#16415=EDGE_LOOP('',(#58782,#58783,#58784,#58785));
#16416=EDGE_LOOP('',(#58786,#58787,#58788));
#16417=EDGE_LOOP('',(#58789,#58790,#58791,#58792));
#16418=EDGE_LOOP('',(#58793,#58794,#58795,#58796));
#16419=EDGE_LOOP('',(#58797,#58798,#58799,#58800));
#16420=EDGE_LOOP('',(#58801,#58802,#58803,#58804));
#16421=EDGE_LOOP('',(#58805,#58806,#58807,#58808));
#16422=EDGE_LOOP('',(#58809,#58810,#58811,#58812));
#16423=EDGE_LOOP('',(#58813,#58814,#58815,#58816));
#16424=EDGE_LOOP('',(#58817,#58818,#58819,#58820));
#16425=EDGE_LOOP('',(#58821,#58822,#58823,#58824));
#16426=EDGE_LOOP('',(#58825,#58826,#58827,#58828));
#16427=EDGE_LOOP('',(#58829,#58830,#58831,#58832));
#16428=EDGE_LOOP('',(#58833,#58834,#58835,#58836));
#16429=EDGE_LOOP('',(#58837,#58838,#58839,#58840));
#16430=EDGE_LOOP('',(#58841,#58842,#58843,#58844));
#16431=EDGE_LOOP('',(#58845,#58846,#58847,#58848));
#16432=EDGE_LOOP('',(#58849,#58850,#58851,#58852));
#16433=EDGE_LOOP('',(#58853,#58854,#58855,#58856));
#16434=EDGE_LOOP('',(#58857,#58858,#58859,#58860));
#16435=EDGE_LOOP('',(#58861,#58862,#58863,#58864));
#16436=EDGE_LOOP('',(#58865,#58866,#58867,#58868));
#16437=EDGE_LOOP('',(#58869,#58870,#58871,#58872));
#16438=EDGE_LOOP('',(#58873,#58874,#58875,#58876));
#16439=EDGE_LOOP('',(#58877,#58878,#58879,#58880));
#16440=EDGE_LOOP('',(#58881,#58882,#58883,#58884));
#16441=EDGE_LOOP('',(#58885,#58886,#58887,#58888));
#16442=EDGE_LOOP('',(#58889,#58890,#58891,#58892));
#16443=EDGE_LOOP('',(#58893,#58894,#58895,#58896));
#16444=EDGE_LOOP('',(#58897,#58898,#58899,#58900));
#16445=EDGE_LOOP('',(#58901,#58902,#58903,#58904));
#16446=EDGE_LOOP('',(#58905,#58906,#58907,#58908));
#16447=EDGE_LOOP('',(#58909,#58910,#58911,#58912));
#16448=EDGE_LOOP('',(#58913,#58914,#58915,#58916));
#16449=EDGE_LOOP('',(#58917,#58918,#58919,#58920));
#16450=EDGE_LOOP('',(#58921,#58922,#58923,#58924));
#16451=EDGE_LOOP('',(#58925,#58926,#58927,#58928));
#16452=EDGE_LOOP('',(#58929,#58930,#58931,#58932));
#16453=EDGE_LOOP('',(#58933,#58934,#58935,#58936));
#16454=EDGE_LOOP('',(#58937,#58938,#58939,#58940));
#16455=EDGE_LOOP('',(#58941,#58942,#58943,#58944));
#16456=EDGE_LOOP('',(#58945,#58946,#58947,#58948));
#16457=EDGE_LOOP('',(#58949,#58950,#58951,#58952));
#16458=EDGE_LOOP('',(#58953,#58954,#58955,#58956));
#16459=EDGE_LOOP('',(#58957,#58958,#58959,#58960));
#16460=EDGE_LOOP('',(#58961,#58962,#58963,#58964));
#16461=EDGE_LOOP('',(#58965,#58966,#58967,#58968));
#16462=EDGE_LOOP('',(#58969,#58970,#58971,#58972));
#16463=EDGE_LOOP('',(#58973,#58974,#58975,#58976));
#16464=EDGE_LOOP('',(#58977,#58978,#58979,#58980));
#16465=EDGE_LOOP('',(#58981,#58982,#58983,#58984));
#16466=EDGE_LOOP('',(#58985,#58986,#58987,#58988));
#16467=EDGE_LOOP('',(#58989,#58990,#58991,#58992));
#16468=EDGE_LOOP('',(#58993,#58994,#58995,#58996));
#16469=EDGE_LOOP('',(#58997,#58998,#58999,#59000));
#16470=EDGE_LOOP('',(#59001,#59002,#59003,#59004));
#16471=EDGE_LOOP('',(#59005,#59006,#59007,#59008));
#16472=EDGE_LOOP('',(#59009,#59010,#59011,#59012));
#16473=EDGE_LOOP('',(#59013,#59014,#59015,#59016));
#16474=EDGE_LOOP('',(#59017,#59018,#59019,#59020));
#16475=EDGE_LOOP('',(#59021,#59022,#59023,#59024));
#16476=EDGE_LOOP('',(#59025,#59026,#59027,#59028));
#16477=EDGE_LOOP('',(#59029,#59030,#59031,#59032));
#16478=EDGE_LOOP('',(#59033,#59034,#59035,#59036));
#16479=EDGE_LOOP('',(#59037,#59038,#59039,#59040));
#16480=EDGE_LOOP('',(#59041,#59042,#59043,#59044));
#16481=EDGE_LOOP('',(#59045,#59046,#59047,#59048));
#16482=EDGE_LOOP('',(#59049,#59050,#59051,#59052));
#16483=EDGE_LOOP('',(#59053,#59054,#59055,#59056));
#16484=EDGE_LOOP('',(#59057,#59058,#59059,#59060));
#16485=EDGE_LOOP('',(#59061,#59062,#59063,#59064));
#16486=EDGE_LOOP('',(#59065,#59066,#59067,#59068));
#16487=EDGE_LOOP('',(#59069,#59070,#59071,#59072));
#16488=EDGE_LOOP('',(#59073,#59074,#59075,#59076));
#16489=EDGE_LOOP('',(#59077,#59078,#59079,#59080));
#16490=EDGE_LOOP('',(#59081,#59082,#59083,#59084));
#16491=EDGE_LOOP('',(#59085,#59086,#59087,#59088));
#16492=EDGE_LOOP('',(#59089,#59090,#59091,#59092));
#16493=EDGE_LOOP('',(#59093,#59094,#59095,#59096));
#16494=EDGE_LOOP('',(#59097,#59098,#59099,#59100));
#16495=EDGE_LOOP('',(#59101,#59102,#59103,#59104));
#16496=EDGE_LOOP('',(#59105,#59106,#59107,#59108));
#16497=EDGE_LOOP('',(#59109,#59110,#59111,#59112));
#16498=EDGE_LOOP('',(#59113,#59114,#59115,#59116));
#16499=EDGE_LOOP('',(#59117,#59118,#59119,#59120));
#16500=EDGE_LOOP('',(#59121,#59122,#59123,#59124));
#16501=EDGE_LOOP('',(#59125,#59126,#59127,#59128));
#16502=EDGE_LOOP('',(#59129,#59130,#59131,#59132));
#16503=EDGE_LOOP('',(#59133,#59134,#59135,#59136));
#16504=EDGE_LOOP('',(#59137,#59138,#59139,#59140));
#16505=EDGE_LOOP('',(#59141,#59142,#59143,#59144));
#16506=EDGE_LOOP('',(#59145,#59146,#59147,#59148));
#16507=EDGE_LOOP('',(#59149,#59150,#59151,#59152));
#16508=EDGE_LOOP('',(#59153,#59154,#59155,#59156));
#16509=EDGE_LOOP('',(#59157,#59158,#59159,#59160));
#16510=EDGE_LOOP('',(#59161,#59162,#59163,#59164));
#16511=EDGE_LOOP('',(#59165,#59166,#59167,#59168));
#16512=EDGE_LOOP('',(#59169,#59170,#59171,#59172));
#16513=EDGE_LOOP('',(#59173,#59174,#59175,#59176));
#16514=EDGE_LOOP('',(#59177,#59178,#59179,#59180));
#16515=EDGE_LOOP('',(#59181,#59182,#59183,#59184));
#16516=EDGE_LOOP('',(#59185,#59186,#59187,#59188));
#16517=EDGE_LOOP('',(#59189,#59190,#59191,#59192));
#16518=EDGE_LOOP('',(#59193,#59194,#59195,#59196));
#16519=EDGE_LOOP('',(#59197,#59198,#59199,#59200));
#16520=EDGE_LOOP('',(#59201,#59202,#59203,#59204));
#16521=EDGE_LOOP('',(#59205,#59206,#59207,#59208));
#16522=EDGE_LOOP('',(#59209,#59210,#59211,#59212));
#16523=EDGE_LOOP('',(#59213,#59214,#59215,#59216));
#16524=EDGE_LOOP('',(#59217,#59218,#59219,#59220));
#16525=EDGE_LOOP('',(#59221,#59222,#59223,#59224));
#16526=EDGE_LOOP('',(#59225,#59226,#59227,#59228));
#16527=EDGE_LOOP('',(#59229,#59230,#59231,#59232));
#16528=EDGE_LOOP('',(#59233,#59234,#59235,#59236));
#16529=EDGE_LOOP('',(#59237,#59238,#59239,#59240));
#16530=EDGE_LOOP('',(#59241,#59242,#59243,#59244));
#16531=EDGE_LOOP('',(#59245,#59246,#59247,#59248));
#16532=EDGE_LOOP('',(#59249,#59250,#59251,#59252));
#16533=EDGE_LOOP('',(#59253,#59254,#59255,#59256));
#16534=EDGE_LOOP('',(#59257,#59258,#59259,#59260));
#16535=EDGE_LOOP('',(#59261,#59262,#59263,#59264));
#16536=EDGE_LOOP('',(#59265,#59266,#59267,#59268));
#16537=EDGE_LOOP('',(#59269,#59270,#59271,#59272));
#16538=EDGE_LOOP('',(#59273,#59274,#59275,#59276));
#16539=EDGE_LOOP('',(#59277,#59278,#59279,#59280));
#16540=EDGE_LOOP('',(#59281,#59282,#59283,#59284));
#16541=EDGE_LOOP('',(#59285,#59286,#59287,#59288));
#16542=EDGE_LOOP('',(#59289,#59290,#59291,#59292));
#16543=EDGE_LOOP('',(#59293,#59294,#59295,#59296));
#16544=EDGE_LOOP('',(#59297,#59298,#59299,#59300));
#16545=EDGE_LOOP('',(#59301,#59302,#59303,#59304));
#16546=EDGE_LOOP('',(#59305,#59306,#59307,#59308));
#16547=EDGE_LOOP('',(#59309,#59310,#59311,#59312));
#16548=EDGE_LOOP('',(#59313,#59314,#59315,#59316));
#16549=EDGE_LOOP('',(#59317,#59318,#59319,#59320));
#16550=EDGE_LOOP('',(#59321,#59322,#59323,#59324));
#16551=EDGE_LOOP('',(#59325,#59326,#59327,#59328));
#16552=EDGE_LOOP('',(#59329,#59330,#59331,#59332));
#16553=EDGE_LOOP('',(#59333,#59334,#59335,#59336));
#16554=EDGE_LOOP('',(#59337,#59338,#59339,#59340));
#16555=EDGE_LOOP('',(#59341,#59342,#59343));
#16556=EDGE_LOOP('',(#59344,#59345,#59346));
#16557=EDGE_LOOP('',(#59347,#59348,#59349,#59350));
#16558=EDGE_LOOP('',(#59351,#59352,#59353,#59354));
#16559=EDGE_LOOP('',(#59355,#59356,#59357,#59358));
#16560=EDGE_LOOP('',(#59359,#59360,#59361,#59362));
#16561=EDGE_LOOP('',(#59363,#59364,#59365,#59366));
#16562=EDGE_LOOP('',(#59367,#59368,#59369,#59370));
#16563=EDGE_LOOP('',(#59371,#59372,#59373,#59374));
#16564=EDGE_LOOP('',(#59375,#59376,#59377,#59378));
#16565=EDGE_LOOP('',(#59379,#59380,#59381,#59382));
#16566=EDGE_LOOP('',(#59383,#59384,#59385,#59386));
#16567=EDGE_LOOP('',(#59387,#59388,#59389,#59390));
#16568=EDGE_LOOP('',(#59391,#59392,#59393,#59394));
#16569=EDGE_LOOP('',(#59395,#59396,#59397,#59398));
#16570=EDGE_LOOP('',(#59399,#59400,#59401,#59402));
#16571=EDGE_LOOP('',(#59403,#59404,#59405,#59406));
#16572=EDGE_LOOP('',(#59407,#59408,#59409,#59410));
#16573=EDGE_LOOP('',(#59411,#59412,#59413,#59414));
#16574=EDGE_LOOP('',(#59415,#59416,#59417,#59418));
#16575=EDGE_LOOP('',(#59419,#59420,#59421,#59422));
#16576=EDGE_LOOP('',(#59423,#59424,#59425,#59426));
#16577=EDGE_LOOP('',(#59427,#59428,#59429,#59430));
#16578=EDGE_LOOP('',(#59431,#59432,#59433,#59434));
#16579=EDGE_LOOP('',(#59435,#59436,#59437,#59438));
#16580=EDGE_LOOP('',(#59439,#59440,#59441,#59442));
#16581=EDGE_LOOP('',(#59443,#59444,#59445,#59446));
#16582=EDGE_LOOP('',(#59447,#59448,#59449,#59450));
#16583=EDGE_LOOP('',(#59451,#59452,#59453,#59454));
#16584=EDGE_LOOP('',(#59455,#59456,#59457,#59458));
#16585=EDGE_LOOP('',(#59459,#59460,#59461));
#16586=EDGE_LOOP('',(#59462,#59463,#59464,#59465));
#16587=EDGE_LOOP('',(#59466,#59467,#59468,#59469));
#16588=EDGE_LOOP('',(#59470,#59471,#59472,#59473));
#16589=EDGE_LOOP('',(#59474,#59475,#59476,#59477));
#16590=EDGE_LOOP('',(#59478,#59479,#59480,#59481));
#16591=EDGE_LOOP('',(#59482,#59483,#59484,#59485));
#16592=EDGE_LOOP('',(#59486,#59487,#59488,#59489));
#16593=EDGE_LOOP('',(#59490,#59491,#59492,#59493));
#16594=EDGE_LOOP('',(#59494,#59495,#59496,#59497));
#16595=EDGE_LOOP('',(#59498,#59499,#59500,#59501));
#16596=EDGE_LOOP('',(#59502,#59503,#59504,#59505));
#16597=EDGE_LOOP('',(#59506,#59507,#59508,#59509));
#16598=EDGE_LOOP('',(#59510,#59511,#59512,#59513));
#16599=EDGE_LOOP('',(#59514,#59515,#59516,#59517));
#16600=EDGE_LOOP('',(#59518,#59519,#59520,#59521));
#16601=EDGE_LOOP('',(#59522,#59523,#59524,#59525));
#16602=EDGE_LOOP('',(#59526,#59527,#59528,#59529));
#16603=EDGE_LOOP('',(#59530,#59531,#59532,#59533));
#16604=EDGE_LOOP('',(#59534,#59535,#59536,#59537,#59538,#59539,#59540,#59541));
#16605=EDGE_LOOP('',(#59542,#59543,#59544,#59545,#59546,#59547,#59548,#59549));
#16606=EDGE_LOOP('',(#59550,#59551,#59552,#59553));
#16607=EDGE_LOOP('',(#59554,#59555,#59556,#59557));
#16608=EDGE_LOOP('',(#59558,#59559,#59560,#59561));
#16609=EDGE_LOOP('',(#59562,#59563,#59564,#59565));
#16610=EDGE_LOOP('',(#59566));
#16611=EDGE_LOOP('',(#59567,#59568,#59569,#59570));
#16612=EDGE_LOOP('',(#59571,#59572,#59573,#59574));
#16613=EDGE_LOOP('',(#59575));
#16614=EDGE_LOOP('',(#59576));
#16615=EDGE_LOOP('',(#59577));
#16616=EDGE_LOOP('',(#59578));
#16617=EDGE_LOOP('',(#59579,#59580));
#16618=EDGE_LOOP('',(#59581,#59582));
#16619=EDGE_LOOP('',(#59583,#59584,#59585,#59586));
#16620=EDGE_LOOP('',(#59587,#59588,#59589,#59590));
#16621=EDGE_LOOP('',(#59591,#59592,#59593,#59594));
#16622=EDGE_LOOP('',(#59595,#59596,#59597,#59598));
#16623=EDGE_LOOP('',(#59599,#59600,#59601,#59602));
#16624=EDGE_LOOP('',(#59603));
#16625=EDGE_LOOP('',(#59604,#59605,#59606,#59607));
#16626=EDGE_LOOP('',(#59608,#59609,#59610,#59611));
#16627=EDGE_LOOP('',(#59612));
#16628=EDGE_LOOP('',(#59613));
#16629=EDGE_LOOP('',(#59614));
#16630=EDGE_LOOP('',(#59615));
#16631=EDGE_LOOP('',(#59616,#59617));
#16632=EDGE_LOOP('',(#59618,#59619));
#16633=EDGE_LOOP('',(#59620,#59621,#59622,#59623));
#16634=EDGE_LOOP('',(#59624,#59625,#59626,#59627));
#16635=EDGE_LOOP('',(#59628));
#16636=EDGE_LOOP('',(#59629,#59630,#59631,#59632));
#16637=EDGE_LOOP('',(#59633,#59634,#59635,#59636,#59637,#59638));
#16638=EDGE_LOOP('',(#59639));
#16639=EDGE_LOOP('',(#59640,#59641,#59642,#59643));
#16640=EDGE_LOOP('',(#59644,#59645,#59646,#59647,#59648,#59649));
#16641=EDGE_LOOP('',(#59650,#59651,#59652,#59653));
#16642=EDGE_LOOP('',(#59654,#59655,#59656,#59657,#59658,#59659));
#16643=EDGE_LOOP('',(#59660,#59661,#59662,#59663));
#16644=EDGE_LOOP('',(#59664,#59665,#59666,#59667,#59668,#59669));
#16645=EDGE_LOOP('',(#59670,#59671,#59672,#59673));
#16646=EDGE_LOOP('',(#59674,#59675,#59676,#59677,#59678,#59679));
#16647=EDGE_LOOP('',(#59680,#59681,#59682,#59683));
#16648=EDGE_LOOP('',(#59684,#59685,#59686,#59687,#59688,#59689));
#16649=EDGE_LOOP('',(#59690,#59691,#59692,#59693));
#16650=EDGE_LOOP('',(#59694,#59695,#59696));
#16651=EDGE_LOOP('',(#59697,#59698,#59699,#59700));
#16652=EDGE_LOOP('',(#59701,#59702,#59703,#59704));
#16653=EDGE_LOOP('',(#59705,#59706,#59707,#59708));
#16654=EDGE_LOOP('',(#59709,#59710,#59711,#59712));
#16655=EDGE_LOOP('',(#59713,#59714,#59715));
#16656=EDGE_LOOP('',(#59716,#59717,#59718));
#16657=EDGE_LOOP('',(#59719,#59720,#59721,#59722));
#16658=EDGE_LOOP('',(#59723,#59724,#59725,#59726));
#16659=EDGE_LOOP('',(#59727,#59728,#59729,#59730));
#16660=EDGE_LOOP('',(#59731,#59732,#59733));
#16661=EDGE_LOOP('',(#59734,#59735,#59736,#59737));
#16662=EDGE_LOOP('',(#59738,#59739,#59740,#59741));
#16663=EDGE_LOOP('',(#59742,#59743,#59744,#59745));
#16664=EDGE_LOOP('',(#59746,#59747,#59748,#59749));
#16665=EDGE_LOOP('',(#59750,#59751,#59752,#59753));
#16666=EDGE_LOOP('',(#59754,#59755,#59756));
#16667=EDGE_LOOP('',(#59757,#59758,#59759,#59760));
#16668=EDGE_LOOP('',(#59761,#59762,#59763,#59764));
#16669=EDGE_LOOP('',(#59765,#59766,#59767,#59768));
#16670=EDGE_LOOP('',(#59769,#59770,#59771,#59772));
#16671=EDGE_LOOP('',(#59773,#59774,#59775));
#16672=EDGE_LOOP('',(#59776,#59777,#59778));
#16673=EDGE_LOOP('',(#59779,#59780,#59781));
#16674=EDGE_LOOP('',(#59782,#59783,#59784,#59785));
#16675=EDGE_LOOP('',(#59786,#59787,#59788,#59789));
#16676=EDGE_LOOP('',(#59790,#59791,#59792,#59793));
#16677=EDGE_LOOP('',(#59794,#59795,#59796,#59797));
#16678=EDGE_LOOP('',(#59798,#59799,#59800,#59801));
#16679=EDGE_LOOP('',(#59802,#59803,#59804,#59805));
#16680=EDGE_LOOP('',(#59806,#59807,#59808));
#16681=EDGE_LOOP('',(#59809,#59810,#59811,#59812));
#16682=EDGE_LOOP('',(#59813,#59814,#59815));
#16683=EDGE_LOOP('',(#59816,#59817,#59818,#59819));
#16684=EDGE_LOOP('',(#59820,#59821,#59822,#59823));
#16685=EDGE_LOOP('',(#59824,#59825,#59826,#59827));
#16686=EDGE_LOOP('',(#59828,#59829,#59830,#59831));
#16687=EDGE_LOOP('',(#59832,#59833,#59834,#59835));
#16688=EDGE_LOOP('',(#59836,#59837,#59838));
#16689=EDGE_LOOP('',(#59839,#59840,#59841,#59842));
#16690=EDGE_LOOP('',(#59843,#59844,#59845,#59846));
#16691=EDGE_LOOP('',(#59847,#59848,#59849));
#16692=EDGE_LOOP('',(#59850,#59851,#59852,#59853));
#16693=EDGE_LOOP('',(#59854,#59855,#59856,#59857));
#16694=EDGE_LOOP('',(#59858,#59859,#59860,#59861));
#16695=EDGE_LOOP('',(#59862,#59863,#59864,#59865));
#16696=EDGE_LOOP('',(#59866,#59867,#59868,#59869,#59870));
#16697=EDGE_LOOP('',(#59871,#59872,#59873,#59874));
#16698=EDGE_LOOP('',(#59875,#59876,#59877,#59878));
#16699=EDGE_LOOP('',(#59879,#59880,#59881,#59882));
#16700=EDGE_LOOP('',(#59883,#59884,#59885,#59886));
#16701=EDGE_LOOP('',(#59887,#59888,#59889,#59890));
#16702=EDGE_LOOP('',(#59891,#59892,#59893,#59894));
#16703=EDGE_LOOP('',(#59895,#59896,#59897,#59898));
#16704=EDGE_LOOP('',(#59899,#59900,#59901,#59902));
#16705=EDGE_LOOP('',(#59903,#59904,#59905,#59906));
#16706=EDGE_LOOP('',(#59907,#59908,#59909,#59910));
#16707=EDGE_LOOP('',(#59911,#59912,#59913,#59914));
#16708=EDGE_LOOP('',(#59915,#59916,#59917,#59918,#59919,#59920,#59921,#59922));
#16709=EDGE_LOOP('',(#59923,#59924,#59925,#59926));
#16710=EDGE_LOOP('',(#59927,#59928,#59929,#59930));
#16711=EDGE_LOOP('',(#59931,#59932,#59933,#59934));
#16712=EDGE_LOOP('',(#59935,#59936,#59937,#59938));
#16713=EDGE_LOOP('',(#59939,#59940,#59941,#59942));
#16714=EDGE_LOOP('',(#59943,#59944,#59945,#59946));
#16715=EDGE_LOOP('',(#59947,#59948,#59949,#59950));
#16716=EDGE_LOOP('',(#59951,#59952,#59953,#59954));
#16717=EDGE_LOOP('',(#59955,#59956,#59957,#59958));
#16718=EDGE_LOOP('',(#59959,#59960,#59961,#59962));
#16719=EDGE_LOOP('',(#59963,#59964,#59965,#59966));
#16720=EDGE_LOOP('',(#59967,#59968,#59969,#59970));
#16721=EDGE_LOOP('',(#59971,#59972,#59973));
#16722=EDGE_LOOP('',(#59974,#59975,#59976,#59977));
#16723=EDGE_LOOP('',(#59978,#59979,#59980,#59981));
#16724=EDGE_LOOP('',(#59982,#59983,#59984,#59985));
#16725=EDGE_LOOP('',(#59986,#59987,#59988,#59989));
#16726=EDGE_LOOP('',(#59990,#59991,#59992,#59993));
#16727=EDGE_LOOP('',(#59994,#59995,#59996,#59997));
#16728=EDGE_LOOP('',(#59998,#59999,#60000,#60001));
#16729=EDGE_LOOP('',(#60002,#60003,#60004,#60005));
#16730=EDGE_LOOP('',(#60006,#60007,#60008,#60009));
#16731=EDGE_LOOP('',(#60010,#60011,#60012,#60013));
#16732=EDGE_LOOP('',(#60014,#60015,#60016,#60017));
#16733=EDGE_LOOP('',(#60018,#60019,#60020,#60021,#60022));
#16734=EDGE_LOOP('',(#60023,#60024,#60025,#60026,#60027));
#16735=EDGE_LOOP('',(#60028,#60029,#60030,#60031));
#16736=EDGE_LOOP('',(#60032,#60033,#60034,#60035));
#16737=EDGE_LOOP('',(#60036,#60037,#60038,#60039));
#16738=EDGE_LOOP('',(#60040,#60041,#60042,#60043));
#16739=EDGE_LOOP('',(#60044,#60045,#60046,#60047));
#16740=EDGE_LOOP('',(#60048,#60049,#60050,#60051));
#16741=EDGE_LOOP('',(#60052,#60053,#60054,#60055));
#16742=EDGE_LOOP('',(#60056,#60057,#60058,#60059));
#16743=EDGE_LOOP('',(#60060,#60061,#60062,#60063));
#16744=EDGE_LOOP('',(#60064,#60065,#60066,#60067));
#16745=EDGE_LOOP('',(#60068,#60069,#60070,#60071));
#16746=EDGE_LOOP('',(#60072,#60073,#60074,#60075));
#16747=EDGE_LOOP('',(#60076,#60077,#60078,#60079,#60080));
#16748=EDGE_LOOP('',(#60081,#60082,#60083,#60084,#60085));
#16749=EDGE_LOOP('',(#60086,#60087,#60088));
#16750=EDGE_LOOP('',(#60089,#60090,#60091,#60092));
#16751=EDGE_LOOP('',(#60093));
#16752=EDGE_LOOP('',(#60094,#60095,#60096,#60097,#60098,#60099,#60100,#60101));
#16753=EDGE_LOOP('',(#60102,#60103,#60104,#60105));
#16754=EDGE_LOOP('',(#60106,#60107,#60108,#60109,#60110,#60111,#60112,#60113,
#60114,#60115,#60116,#60117,#60118,#60119));
#16755=EDGE_LOOP('',(#60120,#60121,#60122,#60123));
#16756=EDGE_LOOP('',(#60124,#60125,#60126,#60127,#60128,#60129,#60130,#60131));
#16757=EDGE_LOOP('',(#60132,#60133,#60134,#60135));
#16758=EDGE_LOOP('',(#60136,#60137,#60138,#60139,#60140,#60141,#60142,#60143,
#60144,#60145,#60146,#60147,#60148,#60149));
#16759=EDGE_LOOP('',(#60150,#60151,#60152,#60153));
#16760=EDGE_LOOP('',(#60154,#60155,#60156,#60157,#60158,#60159,#60160,#60161));
#16761=EDGE_LOOP('',(#60162,#60163,#60164,#60165,#60166,#60167,#60168,#60169));
#16762=EDGE_LOOP('',(#60170));
#16763=EDGE_LOOP('',(#60171));
#16764=EDGE_LOOP('',(#60172,#60173,#60174,#60175,#60176,#60177,#60178,#60179,
#60180,#60181,#60182,#60183,#60184,#60185,#60186,#60187,#60188,#60189,#60190,
#60191,#60192,#60193,#60194,#60195,#60196,#60197,#60198,#60199,#60200,#60201,
#60202,#60203,#60204,#60205,#60206,#60207,#60208,#60209,#60210,#60211,#60212,
#60213,#60214,#60215,#60216,#60217,#60218,#60219,#60220,#60221,#60222,#60223,
#60224,#60225,#60226,#60227,#60228));
#16765=EDGE_LOOP('',(#60229,#60230,#60231,#60232));
#16766=EDGE_LOOP('',(#60233,#60234,#60235,#60236,#60237,#60238,#60239,#60240,
#60241,#60242,#60243,#60244,#60245,#60246,#60247,#60248,#60249,#60250,#60251,
#60252,#60253,#60254,#60255,#60256,#60257,#60258,#60259,#60260,#60261,#60262,
#60263,#60264,#60265,#60266,#60267,#60268,#60269,#60270,#60271,#60272,#60273,
#60274,#60275,#60276,#60277,#60278,#60279,#60280,#60281,#60282,#60283,#60284,
#60285,#60286,#60287));
#16767=EDGE_LOOP('',(#60288,#60289,#60290,#60291));
#16768=EDGE_LOOP('',(#60292,#60293,#60294,#60295,#60296));
#16769=EDGE_LOOP('',(#60297,#60298,#60299,#60300,#60301));
#16770=EDGE_LOOP('',(#60302,#60303,#60304,#60305,#60306,#60307));
#16771=EDGE_LOOP('',(#60308));
#16772=EDGE_LOOP('',(#60309,#60310,#60311,#60312,#60313,#60314));
#16773=EDGE_LOOP('',(#60315));
#16774=EDGE_LOOP('',(#60316,#60317,#60318,#60319,#60320,#60321));
#16775=EDGE_LOOP('',(#60322,#60323,#60324,#60325,#60326,#60327));
#16776=EDGE_LOOP('',(#60328,#60329,#60330,#60331,#60332,#60333));
#16777=EDGE_LOOP('',(#60334,#60335,#60336,#60337,#60338,#60339));
#16778=EDGE_LOOP('',(#60340,#60341,#60342,#60343,#60344,#60345));
#16779=EDGE_LOOP('',(#60346,#60347,#60348,#60349,#60350,#60351));
#16780=EDGE_LOOP('',(#60352,#60353,#60354));
#16781=EDGE_LOOP('',(#60355,#60356,#60357));
#16782=EDGE_LOOP('',(#60358,#60359,#60360));
#16783=EDGE_LOOP('',(#60361,#60362,#60363));
#16784=EDGE_LOOP('',(#60364,#60365,#60366));
#16785=EDGE_LOOP('',(#60367,#60368,#60369));
#16786=EDGE_LOOP('',(#60370,#60371,#60372));
#16787=EDGE_LOOP('',(#60373,#60374,#60375));
#16788=EDGE_LOOP('',(#60376,#60377,#60378));
#16789=EDGE_LOOP('',(#60379,#60380,#60381));
#16790=EDGE_LOOP('',(#60382,#60383,#60384));
#16791=EDGE_LOOP('',(#60385,#60386,#60387));
#16792=EDGE_LOOP('',(#60388,#60389,#60390,#60391));
#16793=EDGE_LOOP('',(#60392,#60393,#60394,#60395,#60396));
#16794=EDGE_LOOP('',(#60397,#60398,#60399,#60400,#60401));
#16795=EDGE_LOOP('',(#60402,#60403,#60404,#60405,#60406,#60407));
#16796=EDGE_LOOP('',(#60408));
#16797=EDGE_LOOP('',(#60409,#60410,#60411,#60412,#60413,#60414));
#16798=EDGE_LOOP('',(#60415));
#16799=EDGE_LOOP('',(#60416,#60417,#60418,#60419,#60420,#60421));
#16800=EDGE_LOOP('',(#60422,#60423,#60424,#60425,#60426,#60427));
#16801=EDGE_LOOP('',(#60428,#60429,#60430,#60431,#60432,#60433));
#16802=EDGE_LOOP('',(#60434,#60435,#60436,#60437,#60438,#60439));
#16803=EDGE_LOOP('',(#60440,#60441,#60442,#60443,#60444,#60445));
#16804=EDGE_LOOP('',(#60446,#60447,#60448,#60449,#60450,#60451));
#16805=EDGE_LOOP('',(#60452,#60453,#60454));
#16806=EDGE_LOOP('',(#60455,#60456,#60457));
#16807=EDGE_LOOP('',(#60458,#60459,#60460));
#16808=EDGE_LOOP('',(#60461,#60462,#60463));
#16809=EDGE_LOOP('',(#60464,#60465,#60466));
#16810=EDGE_LOOP('',(#60467,#60468,#60469));
#16811=EDGE_LOOP('',(#60470,#60471,#60472));
#16812=EDGE_LOOP('',(#60473,#60474,#60475));
#16813=EDGE_LOOP('',(#60476,#60477,#60478));
#16814=EDGE_LOOP('',(#60479,#60480,#60481));
#16815=EDGE_LOOP('',(#60482,#60483,#60484));
#16816=EDGE_LOOP('',(#60485,#60486,#60487));
#16817=EDGE_LOOP('',(#60488,#60489,#60490,#60491,#60492));
#16818=EDGE_LOOP('',(#60493,#60494,#60495,#60496,#60497));
#16819=EDGE_LOOP('',(#60498,#60499,#60500,#60501));
#16820=EDGE_LOOP('',(#60502,#60503));
#16821=EDGE_LOOP('',(#60504));
#16822=EDGE_LOOP('',(#60505));
#16823=EDGE_LOOP('',(#60506,#60507,#60508,#60509));
#16824=EDGE_LOOP('',(#60510,#60511,#60512,#60513));
#16825=EDGE_LOOP('',(#60514,#60515,#60516,#60517));
#16826=EDGE_LOOP('',(#60518,#60519,#60520,#60521));
#16827=EDGE_LOOP('',(#60522,#60523,#60524,#60525));
#16828=EDGE_LOOP('',(#60526,#60527,#60528,#60529));
#16829=EDGE_LOOP('',(#60530,#60531,#60532,#60533));
#16830=EDGE_LOOP('',(#60534,#60535,#60536,#60537));
#16831=EDGE_LOOP('',(#60538,#60539,#60540,#60541));
#16832=EDGE_LOOP('',(#60542,#60543,#60544,#60545));
#16833=EDGE_LOOP('',(#60546,#60547,#60548,#60549));
#16834=EDGE_LOOP('',(#60550,#60551,#60552,#60553));
#16835=EDGE_LOOP('',(#60554,#60555,#60556,#60557,#60558,#60559));
#16836=EDGE_LOOP('',(#60560,#60561,#60562,#60563,#60564,#60565,#60566,#60567));
#16837=EDGE_LOOP('',(#60568,#60569,#60570,#60571));
#16838=EDGE_LOOP('',(#60572,#60573,#60574,#60575));
#16839=EDGE_LOOP('',(#60576,#60577,#60578,#60579));
#16840=EDGE_LOOP('',(#60580,#60581,#60582,#60583));
#16841=EDGE_LOOP('',(#60584,#60585,#60586,#60587));
#16842=EDGE_LOOP('',(#60588,#60589,#60590,#60591));
#16843=EDGE_LOOP('',(#60592,#60593,#60594,#60595));
#16844=EDGE_LOOP('',(#60596,#60597,#60598,#60599));
#16845=EDGE_LOOP('',(#60600,#60601,#60602,#60603,#60604,#60605,#60606,#60607,
#60608,#60609,#60610,#60611,#60612,#60613,#60614,#60615,#60616,#60617));
#16846=EDGE_LOOP('',(#60618,#60619,#60620,#60621));
#16847=EDGE_LOOP('',(#60622,#60623,#60624,#60625));
#16848=EDGE_LOOP('',(#60626,#60627,#60628,#60629));
#16849=EDGE_LOOP('',(#60630,#60631,#60632,#60633));
#16850=EDGE_LOOP('',(#60634,#60635,#60636,#60637));
#16851=EDGE_LOOP('',(#60638,#60639,#60640,#60641));
#16852=EDGE_LOOP('',(#60642,#60643,#60644,#60645));
#16853=EDGE_LOOP('',(#60646,#60647,#60648,#60649));
#16854=EDGE_LOOP('',(#60650,#60651,#60652,#60653));
#16855=EDGE_LOOP('',(#60654,#60655,#60656,#60657));
#16856=EDGE_LOOP('',(#60658,#60659,#60660,#60661));
#16857=EDGE_LOOP('',(#60662,#60663,#60664,#60665));
#16858=EDGE_LOOP('',(#60666,#60667,#60668,#60669));
#16859=EDGE_LOOP('',(#60670,#60671,#60672,#60673,#60674,#60675,#60676,#60677,
#60678,#60679,#60680,#60681,#60682,#60683,#60684,#60685,#60686,#60687));
#16860=EDGE_LOOP('',(#60688,#60689,#60690,#60691));
#16861=EDGE_LOOP('',(#60692,#60693,#60694,#60695));
#16862=EDGE_LOOP('',(#60696,#60697,#60698,#60699));
#16863=EDGE_LOOP('',(#60700,#60701,#60702,#60703));
#16864=EDGE_LOOP('',(#60704,#60705,#60706,#60707));
#16865=EDGE_LOOP('',(#60708,#60709,#60710,#60711));
#16866=EDGE_LOOP('',(#60712,#60713,#60714,#60715));
#16867=EDGE_LOOP('',(#60716,#60717,#60718,#60719));
#16868=EDGE_LOOP('',(#60720,#60721,#60722,#60723));
#16869=EDGE_LOOP('',(#60724,#60725,#60726,#60727,#60728,#60729));
#16870=EDGE_LOOP('',(#60730,#60731,#60732,#60733,#60734,#60735,#60736,#60737));
#16871=EDGE_LOOP('',(#60738,#60739,#60740,#60741));
#16872=EDGE_LOOP('',(#60742,#60743,#60744,#60745));
#16873=EDGE_LOOP('',(#60746,#60747,#60748,#60749));
#16874=EDGE_LOOP('',(#60750,#60751,#60752,#60753));
#16875=EDGE_LOOP('',(#60754,#60755,#60756,#60757));
#16876=EDGE_LOOP('',(#60758,#60759,#60760,#60761,#60762,#60763,#60764,#60765));
#16877=EDGE_LOOP('',(#60766));
#16878=EDGE_LOOP('',(#60767,#60768,#60769,#60770));
#16879=EDGE_LOOP('',(#60771,#60772,#60773,#60774));
#16880=EDGE_LOOP('',(#60775,#60776,#60777,#60778));
#16881=EDGE_LOOP('',(#60779,#60780,#60781,#60782,#60783));
#16882=EDGE_LOOP('',(#60784,#60785,#60786,#60787));
#16883=EDGE_LOOP('',(#60788,#60789,#60790,#60791,#60792));
#16884=EDGE_LOOP('',(#60793,#60794,#60795,#60796));
#16885=EDGE_LOOP('',(#60797,#60798,#60799,#60800));
#16886=EDGE_LOOP('',(#60801,#60802,#60803,#60804));
#16887=EDGE_LOOP('',(#60805,#60806,#60807,#60808));
#16888=EDGE_LOOP('',(#60809,#60810,#60811,#60812));
#16889=EDGE_LOOP('',(#60813,#60814,#60815,#60816,#60817));
#16890=EDGE_LOOP('',(#60818,#60819,#60820,#60821));
#16891=EDGE_LOOP('',(#60822,#60823,#60824,#60825,#60826));
#16892=EDGE_LOOP('',(#60827,#60828,#60829,#60830));
#16893=EDGE_LOOP('',(#60831,#60832,#60833,#60834));
#16894=EDGE_LOOP('',(#60835,#60836,#60837,#60838));
#16895=EDGE_LOOP('',(#60839,#60840,#60841,#60842,#60843,#60844,#60845,#60846,
#60847,#60848));
#16896=EDGE_LOOP('',(#60849,#60850,#60851,#60852));
#16897=EDGE_LOOP('',(#60853,#60854,#60855,#60856));
#16898=EDGE_LOOP('',(#60857,#60858,#60859));
#16899=EDGE_LOOP('',(#60860,#60861,#60862));
#16900=EDGE_LOOP('',(#60863,#60864,#60865,#60866));
#16901=EDGE_LOOP('',(#60867,#60868,#60869,#60870));
#16902=EDGE_LOOP('',(#60871,#60872,#60873,#60874));
#16903=EDGE_LOOP('',(#60875,#60876,#60877,#60878));
#16904=EDGE_LOOP('',(#60879,#60880,#60881,#60882));
#16905=EDGE_LOOP('',(#60883,#60884,#60885,#60886,#60887,#60888,#60889,#60890,
#60891,#60892));
#16906=EDGE_LOOP('',(#60893,#60894,#60895,#60896));
#16907=EDGE_LOOP('',(#60897,#60898,#60899,#60900));
#16908=EDGE_LOOP('',(#60901,#60902,#60903,#60904));
#16909=EDGE_LOOP('',(#60905,#60906,#60907,#60908));
#16910=EDGE_LOOP('',(#60909,#60910,#60911,#60912));
#16911=EDGE_LOOP('',(#60913,#60914,#60915,#60916));
#16912=EDGE_LOOP('',(#60917,#60918,#60919,#60920));
#16913=EDGE_LOOP('',(#60921,#60922,#60923,#60924));
#16914=EDGE_LOOP('',(#60925,#60926,#60927));
#16915=EDGE_LOOP('',(#60928,#60929,#60930));
#16916=EDGE_LOOP('',(#60931,#60932,#60933,#60934,#60935,#60936));
#16917=EDGE_LOOP('',(#60937,#60938,#60939,#60940));
#16918=EDGE_LOOP('',(#60941,#60942,#60943,#60944));
#16919=EDGE_LOOP('',(#60945,#60946,#60947,#60948));
#16920=EDGE_LOOP('',(#60949,#60950,#60951,#60952));
#16921=EDGE_LOOP('',(#60953,#60954,#60955,#60956,#60957,#60958,#60959,#60960,
#60961,#60962,#60963,#60964));
#16922=EDGE_LOOP('',(#60965));
#16923=EDGE_LOOP('',(#60966,#60967,#60968,#60969));
#16924=EDGE_LOOP('',(#60970,#60971,#60972,#60973));
#16925=EDGE_LOOP('',(#60974,#60975,#60976,#60977,#60978,#60979));
#16926=EDGE_LOOP('',(#60980));
#16927=EDGE_LOOP('',(#60981));
#16928=EDGE_LOOP('',(#60982,#60983,#60984,#60985));
#16929=EDGE_LOOP('',(#60986));
#16930=EDGE_LOOP('',(#60987,#60988));
#16931=EDGE_LOOP('',(#60989,#60990,#60991,#60992,#60993,#60994));
#16932=EDGE_LOOP('',(#60995,#60996,#60997,#60998,#60999));
#16933=EDGE_LOOP('',(#61000,#61001,#61002,#61003,#61004,#61005));
#16934=EDGE_LOOP('',(#61006,#61007,#61008,#61009,#61010,#61011));
#16935=EDGE_LOOP('',(#61012,#61013,#61014,#61015,#61016));
#16936=EDGE_LOOP('',(#61017,#61018,#61019,#61020,#61021));
#16937=EDGE_LOOP('',(#61022,#61023,#61024,#61025,#61026));
#16938=EDGE_LOOP('',(#61027));
#16939=EDGE_LOOP('',(#61028));
#16940=EDGE_LOOP('',(#61029,#61030,#61031,#61032));
#16941=EDGE_LOOP('',(#61033,#61034));
#16942=EDGE_LOOP('',(#61035));
#16943=EDGE_LOOP('',(#61036,#61037,#61038,#61039,#61040));
#16944=EDGE_LOOP('',(#61041,#61042,#61043,#61044,#61045));
#16945=EDGE_LOOP('',(#61046,#61047,#61048,#61049,#61050,#61051));
#16946=EDGE_LOOP('',(#61052,#61053,#61054,#61055,#61056));
#16947=EDGE_LOOP('',(#61057,#61058,#61059,#61060,#61061,#61062));
#16948=EDGE_LOOP('',(#61063,#61064,#61065,#61066));
#16949=EDGE_LOOP('',(#61067,#61068,#61069,#61070,#61071,#61072));
#16950=EDGE_LOOP('',(#61073,#61074,#61075,#61076,#61077));
#16951=EDGE_LOOP('',(#61078,#61079,#61080,#61081,#61082,#61083));
#16952=EDGE_LOOP('',(#61084,#61085,#61086,#61087,#61088,#61089,#61090,#61091,
#61092,#61093,#61094,#61095));
#16953=EDGE_LOOP('',(#61096,#61097,#61098));
#16954=EDGE_LOOP('',(#61099,#61100,#61101,#61102,#61103,#61104));
#16955=EDGE_LOOP('',(#61105,#61106,#61107,#61108));
#16956=EDGE_LOOP('',(#61109,#61110,#61111,#61112));
#16957=EDGE_LOOP('',(#61113,#61114,#61115,#61116,#61117));
#16958=EDGE_LOOP('',(#61118,#61119,#61120,#61121,#61122));
#16959=EDGE_LOOP('',(#61123,#61124,#61125,#61126,#61127));
#16960=EDGE_LOOP('',(#61128,#61129,#61130,#61131));
#16961=EDGE_LOOP('',(#61132,#61133,#61134,#61135,#61136));
#16962=EDGE_LOOP('',(#61137,#61138,#61139,#61140,#61141));
#16963=EDGE_LOOP('',(#61142,#61143,#61144,#61145));
#16964=EDGE_LOOP('',(#61146,#61147,#61148,#61149,#61150));
#16965=EDGE_LOOP('',(#61151,#61152,#61153,#61154,#61155,#61156));
#16966=EDGE_LOOP('',(#61157,#61158,#61159,#61160));
#16967=EDGE_LOOP('',(#61161,#61162,#61163,#61164,#61165));
#16968=EDGE_LOOP('',(#61166,#61167,#61168,#61169,#61170));
#16969=EDGE_LOOP('',(#61171,#61172,#61173,#61174,#61175,#61176));
#16970=EDGE_LOOP('',(#61177,#61178,#61179,#61180));
#16971=EDGE_LOOP('',(#61181,#61182,#61183,#61184,#61185,#61186,#61187));
#16972=EDGE_LOOP('',(#61188,#61189,#61190,#61191,#61192,#61193,#61194));
#16973=EDGE_LOOP('',(#61195,#61196,#61197,#61198,#61199,#61200,#61201));
#16974=EDGE_LOOP('',(#61202,#61203,#61204,#61205,#61206));
#16975=EDGE_LOOP('',(#61207,#61208,#61209,#61210,#61211,#61212));
#16976=EDGE_LOOP('',(#61213,#61214,#61215,#61216));
#16977=EDGE_LOOP('',(#61217,#61218,#61219));
#16978=EDGE_LOOP('',(#61220,#61221,#61222,#61223,#61224,#61225,#61226));
#16979=EDGE_LOOP('',(#61227,#61228,#61229,#61230,#61231,#61232,#61233));
#16980=EDGE_LOOP('',(#61234,#61235,#61236,#61237,#61238,#61239));
#16981=EDGE_LOOP('',(#61240,#61241,#61242,#61243,#61244,#61245,#61246));
#16982=EDGE_LOOP('',(#61247,#61248,#61249,#61250,#61251));
#16983=EDGE_LOOP('',(#61252,#61253,#61254,#61255,#61256,#61257));
#16984=EDGE_LOOP('',(#61258,#61259,#61260,#61261));
#16985=EDGE_LOOP('',(#61262,#61263,#61264,#61265,#61266));
#16986=EDGE_LOOP('',(#61267,#61268,#61269,#61270));
#16987=EDGE_LOOP('',(#61271,#61272,#61273,#61274));
#16988=EDGE_LOOP('',(#61275,#61276,#61277,#61278,#61279,#61280,#61281,#61282,
#61283,#61284,#61285,#61286,#61287,#61288,#61289,#61290,#61291,#61292,#61293,
#61294));
#16989=EDGE_LOOP('',(#61295,#61296,#61297,#61298,#61299));
#16990=EDGE_LOOP('',(#61300,#61301,#61302,#61303,#61304));
#16991=EDGE_LOOP('',(#61305,#61306,#61307,#61308));
#16992=EDGE_LOOP('',(#61309,#61310,#61311,#61312,#61313,#61314,#61315,#61316,
#61317,#61318,#61319,#61320,#61321,#61322,#61323));
#16993=EDGE_LOOP('',(#61324,#61325,#61326,#61327,#61328,#61329,#61330));
#16994=EDGE_LOOP('',(#61331,#61332,#61333,#61334));
#16995=EDGE_LOOP('',(#61335,#61336,#61337,#61338));
#16996=EDGE_LOOP('',(#61339,#61340,#61341,#61342));
#16997=EDGE_LOOP('',(#61343,#61344,#61345,#61346));
#16998=EDGE_LOOP('',(#61347,#61348,#61349,#61350,#61351,#61352));
#16999=EDGE_LOOP('',(#61353,#61354,#61355,#61356,#61357,#61358));
#17000=EDGE_LOOP('',(#61359,#61360,#61361,#61362));
#17001=EDGE_LOOP('',(#61363,#61364,#61365,#61366));
#17002=EDGE_LOOP('',(#61367,#61368,#61369,#61370));
#17003=EDGE_LOOP('',(#61371,#61372,#61373,#61374));
#17004=EDGE_LOOP('',(#61375,#61376,#61377,#61378,#61379,#61380));
#17005=EDGE_LOOP('',(#61381,#61382,#61383,#61384,#61385,#61386));
#17006=EDGE_LOOP('',(#61387,#61388,#61389,#61390,#61391));
#17007=EDGE_LOOP('',(#61392,#61393,#61394,#61395));
#17008=EDGE_LOOP('',(#61396,#61397,#61398,#61399,#61400));
#17009=EDGE_LOOP('',(#61401,#61402,#61403,#61404,#61405));
#17010=EDGE_LOOP('',(#61406,#61407,#61408,#61409,#61410));
#17011=EDGE_LOOP('',(#61411,#61412,#61413,#61414,#61415));
#17012=EDGE_LOOP('',(#61416,#61417,#61418,#61419,#61420));
#17013=EDGE_LOOP('',(#61421,#61422,#61423,#61424,#61425,#61426,#61427,#61428,
#61429,#61430,#61431,#61432,#61433,#61434,#61435,#61436,#61437,#61438,#61439,
#61440,#61441,#61442,#61443,#61444,#61445));
#17014=EDGE_LOOP('',(#61446,#61447,#61448,#61449));
#17015=EDGE_LOOP('',(#61450,#61451,#61452,#61453));
#17016=EDGE_LOOP('',(#61454,#61455,#61456,#61457));
#17017=EDGE_LOOP('',(#61458,#61459,#61460,#61461));
#17018=EDGE_LOOP('',(#61462,#61463,#61464,#61465));
#17019=EDGE_LOOP('',(#61466,#61467,#61468,#61469));
#17020=EDGE_LOOP('',(#61470,#61471,#61472,#61473,#61474));
#17021=EDGE_LOOP('',(#61475,#61476,#61477,#61478));
#17022=EDGE_LOOP('',(#61479,#61480,#61481,#61482));
#17023=EDGE_LOOP('',(#61483,#61484,#61485,#61486));
#17024=EDGE_LOOP('',(#61487,#61488,#61489,#61490));
#17025=EDGE_LOOP('',(#61491,#61492,#61493,#61494));
#17026=EDGE_LOOP('',(#61495,#61496,#61497,#61498));
#17027=EDGE_LOOP('',(#61499,#61500,#61501,#61502));
#17028=EDGE_LOOP('',(#61503,#61504,#61505,#61506));
#17029=EDGE_LOOP('',(#61507,#61508,#61509,#61510));
#17030=EDGE_LOOP('',(#61511,#61512,#61513,#61514,#61515,#61516));
#17031=EDGE_LOOP('',(#61517,#61518,#61519,#61520,#61521,#61522));
#17032=EDGE_LOOP('',(#61523,#61524,#61525,#61526,#61527));
#17033=EDGE_LOOP('',(#61528,#61529,#61530,#61531));
#17034=EDGE_LOOP('',(#61532,#61533,#61534,#61535));
#17035=EDGE_LOOP('',(#61536,#61537,#61538,#61539));
#17036=EDGE_LOOP('',(#61540,#61541,#61542,#61543));
#17037=EDGE_LOOP('',(#61544,#61545,#61546,#61547,#61548,#61549));
#17038=EDGE_LOOP('',(#61550,#61551,#61552,#61553));
#17039=EDGE_LOOP('',(#61554,#61555,#61556,#61557));
#17040=EDGE_LOOP('',(#61558,#61559,#61560,#61561,#61562));
#17041=EDGE_LOOP('',(#61563,#61564,#61565,#61566));
#17042=EDGE_LOOP('',(#61567,#61568,#61569,#61570));
#17043=EDGE_LOOP('',(#61571,#61572,#61573,#61574,#61575,#61576,#61577,#61578,
#61579,#61580,#61581,#61582,#61583,#61584,#61585,#61586,#61587,#61588,#61589,
#61590,#61591,#61592,#61593,#61594,#61595,#61596,#61597,#61598,#61599,#61600,
#61601,#61602));
#17044=EDGE_LOOP('',(#61603,#61604,#61605,#61606,#61607));
#17045=EDGE_LOOP('',(#61608,#61609,#61610,#61611));
#17046=EDGE_LOOP('',(#61612,#61613,#61614,#61615,#61616));
#17047=EDGE_LOOP('',(#61617,#61618,#61619,#61620,#61621,#61622,#61623));
#17048=EDGE_LOOP('',(#61624,#61625,#61626,#61627));
#17049=EDGE_LOOP('',(#61628,#61629,#61630,#61631,#61632));
#17050=EDGE_LOOP('',(#61633,#61634,#61635,#61636,#61637));
#17051=EDGE_LOOP('',(#61638,#61639,#61640,#61641));
#17052=EDGE_LOOP('',(#61642,#61643,#61644,#61645,#61646));
#17053=EDGE_LOOP('',(#61647,#61648,#61649,#61650));
#17054=EDGE_LOOP('',(#61651,#61652,#61653,#61654));
#17055=EDGE_LOOP('',(#61655,#61656,#61657,#61658));
#17056=EDGE_LOOP('',(#61659,#61660,#61661,#61662));
#17057=EDGE_LOOP('',(#61663,#61664,#61665,#61666,#61667,#61668,#61669,#61670));
#17058=EDGE_LOOP('',(#61671,#61672,#61673,#61674,#61675,#61676));
#17059=EDGE_LOOP('',(#61677,#61678,#61679,#61680));
#17060=EDGE_LOOP('',(#61681,#61682,#61683,#61684,#61685));
#17061=EDGE_LOOP('',(#61686,#61687,#61688,#61689,#61690));
#17062=EDGE_LOOP('',(#61691,#61692,#61693,#61694,#61695));
#17063=EDGE_LOOP('',(#61696,#61697,#61698,#61699,#61700));
#17064=EDGE_LOOP('',(#61701,#61702,#61703));
#17065=EDGE_LOOP('',(#61704,#61705,#61706,#61707,#61708));
#17066=EDGE_LOOP('',(#61709,#61710,#61711,#61712));
#17067=EDGE_LOOP('',(#61713,#61714,#61715,#61716,#61717,#61718,#61719));
#17068=EDGE_LOOP('',(#61720,#61721,#61722,#61723,#61724,#61725,#61726,#61727,
#61728,#61729,#61730,#61731,#61732,#61733,#61734));
#17069=EDGE_LOOP('',(#61735,#61736,#61737,#61738));
#17070=EDGE_LOOP('',(#61739,#61740,#61741,#61742,#61743,#61744,#61745));
#17071=EDGE_LOOP('',(#61746,#61747,#61748,#61749,#61750,#61751));
#17072=EDGE_LOOP('',(#61752,#61753,#61754,#61755,#61756,#61757));
#17073=EDGE_LOOP('',(#61758,#61759,#61760,#61761,#61762,#61763,#61764,#61765,
#61766,#61767,#61768,#61769,#61770,#61771,#61772));
#17074=EDGE_LOOP('',(#61773,#61774,#61775,#61776,#61777,#61778,#61779));
#17075=EDGE_LOOP('',(#61780,#61781,#61782,#61783));
#17076=EDGE_LOOP('',(#61784,#61785,#61786,#61787,#61788,#61789,#61790));
#17077=EDGE_LOOP('',(#61791,#61792,#61793,#61794));
#17078=EDGE_LOOP('',(#61795,#61796,#61797,#61798,#61799,#61800));
#17079=EDGE_LOOP('',(#61801,#61802,#61803,#61804,#61805,#61806,#61807));
#17080=EDGE_LOOP('',(#61808,#61809,#61810,#61811,#61812,#61813,#61814));
#17081=EDGE_LOOP('',(#61815,#61816,#61817,#61818,#61819,#61820,#61821));
#17082=EDGE_LOOP('',(#61822,#61823,#61824,#61825,#61826,#61827));
#17083=EDGE_LOOP('',(#61828,#61829,#61830,#61831,#61832,#61833));
#17084=EDGE_LOOP('',(#61834,#61835,#61836,#61837,#61838,#61839,#61840,#61841,
#61842,#61843,#61844,#61845,#61846,#61847,#61848,#61849,#61850,#61851,#61852,
#61853,#61854,#61855,#61856,#61857,#61858,#61859,#61860,#61861,#61862,#61863,
#61864,#61865,#61866));
#17085=EDGE_LOOP('',(#61867,#61868,#61869,#61870,#61871,#61872,#61873,#61874,
#61875,#61876));
#17086=EDGE_LOOP('',(#61877,#61878,#61879,#61880,#61881,#61882,#61883,#61884,
#61885));
#17087=EDGE_LOOP('',(#61886,#61887,#61888,#61889,#61890,#61891,#61892,#61893,
#61894,#61895));
#17088=EDGE_LOOP('',(#61896,#61897,#61898,#61899,#61900,#61901,#61902,#61903,
#61904,#61905,#61906));
#17089=EDGE_LOOP('',(#61907,#61908,#61909,#61910,#61911,#61912,#61913,#61914,
#61915,#61916,#61917));
#17090=EDGE_LOOP('',(#61918,#61919,#61920,#61921,#61922,#61923,#61924,#61925,
#61926));
#17091=EDGE_LOOP('',(#61927,#61928,#61929,#61930,#61931,#61932,#61933,#61934,
#61935));
#17092=EDGE_LOOP('',(#61936,#61937,#61938,#61939,#61940,#61941,#61942,#61943,
#61944));
#17093=EDGE_LOOP('',(#61945,#61946,#61947,#61948,#61949,#61950,#61951,#61952,
#61953,#61954,#61955));
#17094=EDGE_LOOP('',(#61956,#61957,#61958,#61959,#61960,#61961,#61962,#61963,
#61964,#61965));
#17095=EDGE_LOOP('',(#61966,#61967,#61968,#61969,#61970,#61971,#61972,#61973,
#61974));
#17096=EDGE_LOOP('',(#61975,#61976,#61977,#61978,#61979,#61980,#61981,#61982,
#61983,#61984));
#17097=EDGE_LOOP('',(#61985,#61986,#61987,#61988,#61989,#61990,#61991));
#17098=EDGE_LOOP('',(#61992,#61993,#61994,#61995));
#17099=EDGE_LOOP('',(#61996,#61997,#61998,#61999,#62000,#62001));
#17100=EDGE_LOOP('',(#62002,#62003,#62004,#62005,#62006,#62007,#62008,#62009,
#62010,#62011));
#17101=EDGE_LOOP('',(#62012,#62013,#62014,#62015,#62016,#62017,#62018,#62019,
#62020,#62021,#62022,#62023,#62024,#62025,#62026));
#17102=EDGE_LOOP('',(#62027,#62028,#62029,#62030,#62031,#62032,#62033,#62034));
#17103=EDGE_LOOP('',(#62035,#62036,#62037));
#17104=EDGE_LOOP('',(#62038,#62039,#62040,#62041));
#17105=EDGE_LOOP('',(#62042,#62043,#62044));
#17106=EDGE_LOOP('',(#62045,#62046,#62047));
#17107=EDGE_LOOP('',(#62048,#62049,#62050,#62051,#62052,#62053,#62054,#62055,
#62056,#62057,#62058,#62059,#62060,#62061,#62062,#62063,#62064,#62065));
#17108=EDGE_LOOP('',(#62066,#62067,#62068));
#17109=EDGE_LOOP('',(#62069,#62070,#62071,#62072));
#17110=EDGE_LOOP('',(#62073,#62074,#62075));
#17111=EDGE_LOOP('',(#62076,#62077,#62078,#62079,#62080,#62081));
#17112=EDGE_LOOP('',(#62082,#62083,#62084,#62085));
#17113=EDGE_LOOP('',(#62086,#62087,#62088,#62089));
#17114=EDGE_LOOP('',(#62090,#62091,#62092,#62093,#62094));
#17115=EDGE_LOOP('',(#62095,#62096,#62097,#62098));
#17116=EDGE_LOOP('',(#62099,#62100,#62101,#62102,#62103));
#17117=EDGE_LOOP('',(#62104,#62105,#62106,#62107));
#17118=EDGE_LOOP('',(#62108,#62109,#62110,#62111));
#17119=EDGE_LOOP('',(#62112,#62113,#62114,#62115));
#17120=EDGE_LOOP('',(#62116,#62117,#62118,#62119,#62120));
#17121=EDGE_LOOP('',(#62121,#62122,#62123,#62124,#62125));
#17122=EDGE_LOOP('',(#62126,#62127,#62128,#62129));
#17123=EDGE_LOOP('',(#62130,#62131,#62132,#62133));
#17124=EDGE_LOOP('',(#62134,#62135,#62136,#62137,#62138,#62139));
#17125=EDGE_LOOP('',(#62140,#62141,#62142,#62143,#62144));
#17126=EDGE_LOOP('',(#62145,#62146,#62147,#62148));
#17127=EDGE_LOOP('',(#62149,#62150,#62151,#62152));
#17128=EDGE_LOOP('',(#62153,#62154,#62155,#62156));
#17129=EDGE_LOOP('',(#62157,#62158,#62159,#62160));
#17130=EDGE_LOOP('',(#62161,#62162,#62163,#62164,#62165));
#17131=EDGE_LOOP('',(#62166,#62167,#62168,#62169));
#17132=EDGE_LOOP('',(#62170,#62171,#62172,#62173,#62174,#62175));
#17133=EDGE_LOOP('',(#62176,#62177,#62178,#62179));
#17134=EDGE_LOOP('',(#62180,#62181,#62182,#62183));
#17135=EDGE_LOOP('',(#62184,#62185,#62186,#62187));
#17136=EDGE_LOOP('',(#62188,#62189,#62190,#62191));
#17137=EDGE_LOOP('',(#62192,#62193,#62194,#62195,#62196,#62197,#62198,#62199,
#62200,#62201,#62202,#62203,#62204,#62205,#62206,#62207,#62208,#62209,#62210,
#62211,#62212,#62213,#62214,#62215,#62216,#62217,#62218,#62219,#62220,#62221,
#62222,#62223,#62224,#62225,#62226,#62227));
#17138=EDGE_LOOP('',(#62228,#62229,#62230));
#17139=EDGE_LOOP('',(#62231,#62232,#62233,#62234));
#17140=EDGE_LOOP('',(#62235,#62236,#62237,#62238));
#17141=EDGE_LOOP('',(#62239,#62240,#62241,#62242,#62243));
#17142=EDGE_LOOP('',(#62244,#62245,#62246,#62247,#62248,#62249));
#17143=EDGE_LOOP('',(#62250,#62251,#62252,#62253));
#17144=EDGE_LOOP('',(#62254,#62255,#62256,#62257));
#17145=EDGE_LOOP('',(#62258,#62259,#62260,#62261));
#17146=EDGE_LOOP('',(#62262,#62263,#62264,#62265));
#17147=EDGE_LOOP('',(#62266,#62267,#62268,#62269));
#17148=EDGE_LOOP('',(#62270,#62271,#62272,#62273,#62274));
#17149=EDGE_LOOP('',(#62275,#62276,#62277,#62278,#62279));
#17150=EDGE_LOOP('',(#62280,#62281,#62282,#62283));
#17151=EDGE_LOOP('',(#62284,#62285,#62286,#62287));
#17152=EDGE_LOOP('',(#62288,#62289,#62290,#62291));
#17153=EDGE_LOOP('',(#62292,#62293,#62294,#62295));
#17154=EDGE_LOOP('',(#62296,#62297,#62298,#62299,#62300));
#17155=EDGE_LOOP('',(#62301,#62302,#62303,#62304));
#17156=EDGE_LOOP('',(#62305,#62306,#62307,#62308));
#17157=EDGE_LOOP('',(#62309,#62310,#62311,#62312,#62313));
#17158=EDGE_LOOP('',(#62314,#62315,#62316,#62317,#62318,#62319));
#17159=EDGE_LOOP('',(#62320,#62321,#62322,#62323));
#17160=EDGE_LOOP('',(#62324,#62325,#62326,#62327));
#17161=EDGE_LOOP('',(#62328,#62329,#62330,#62331));
#17162=EDGE_LOOP('',(#62332,#62333,#62334,#62335));
#17163=EDGE_LOOP('',(#62336,#62337,#62338,#62339));
#17164=EDGE_LOOP('',(#62340,#62341,#62342,#62343));
#17165=EDGE_LOOP('',(#62344,#62345,#62346,#62347));
#17166=EDGE_LOOP('',(#62348,#62349,#62350,#62351));
#17167=EDGE_LOOP('',(#62352,#62353,#62354,#62355,#62356));
#17168=EDGE_LOOP('',(#62357,#62358,#62359,#62360,#62361));
#17169=EDGE_LOOP('',(#62362,#62363,#62364,#62365));
#17170=EDGE_LOOP('',(#62366,#62367,#62368,#62369,#62370,#62371,#62372,#62373,
#62374,#62375,#62376));
#17171=EDGE_LOOP('',(#62377,#62378,#62379,#62380));
#17172=EDGE_LOOP('',(#62381,#62382,#62383,#62384));
#17173=EDGE_LOOP('',(#62385,#62386,#62387,#62388,#62389,#62390,#62391,#62392,
#62393,#62394,#62395));
#17174=EDGE_LOOP('',(#62396,#62397,#62398,#62399));
#17175=EDGE_LOOP('',(#62400,#62401,#62402,#62403,#62404));
#17176=EDGE_LOOP('',(#62405,#62406,#62407,#62408,#62409,#62410,#62411,#62412,
#62413,#62414,#62415));
#17177=EDGE_LOOP('',(#62416,#62417,#62418,#62419));
#17178=EDGE_LOOP('',(#62420,#62421,#62422,#62423,#62424));
#17179=EDGE_LOOP('',(#62425,#62426,#62427,#62428));
#17180=EDGE_LOOP('',(#62429,#62430,#62431,#62432,#62433,#62434,#62435,#62436,
#62437,#62438));
#17181=EDGE_LOOP('',(#62439,#62440,#62441,#62442));
#17182=EDGE_LOOP('',(#62443,#62444,#62445,#62446));
#17183=EDGE_LOOP('',(#62447,#62448,#62449,#62450,#62451,#62452,#62453,#62454,
#62455,#62456,#62457));
#17184=EDGE_LOOP('',(#62458,#62459,#62460,#62461));
#17185=EDGE_LOOP('',(#62462,#62463,#62464,#62465));
#17186=EDGE_LOOP('',(#62466,#62467,#62468,#62469));
#17187=EDGE_LOOP('',(#62470,#62471,#62472,#62473));
#17188=EDGE_LOOP('',(#62474,#62475,#62476,#62477,#62478,#62479,#62480,#62481,
#62482,#62483));
#17189=EDGE_LOOP('',(#62484,#62485,#62486,#62487));
#17190=EDGE_LOOP('',(#62488));
#17191=EDGE_LOOP('',(#62489,#62490,#62491,#62492,#62493,#62494,#62495,#62496,
#62497,#62498,#62499,#62500,#62501,#62502,#62503,#62504,#62505,#62506,#62507,
#62508,#62509,#62510,#62511,#62512,#62513,#62514,#62515,#62516,#62517,#62518,
#62519));
#17192=EDGE_LOOP('',(#62520,#62521,#62522,#62523));
#17193=EDGE_LOOP('',(#62524,#62525,#62526,#62527));
#17194=EDGE_LOOP('',(#62528,#62529,#62530,#62531,#62532,#62533,#62534));
#17195=EDGE_LOOP('',(#62535,#62536,#62537,#62538));
#17196=EDGE_LOOP('',(#62539,#62540,#62541,#62542,#62543));
#17197=EDGE_LOOP('',(#62544,#62545,#62546,#62547));
#17198=EDGE_LOOP('',(#62548,#62549,#62550,#62551));
#17199=EDGE_LOOP('',(#62552,#62553,#62554,#62555,#62556));
#17200=EDGE_LOOP('',(#62557,#62558,#62559,#62560));
#17201=EDGE_LOOP('',(#62561,#62562,#62563,#62564));
#17202=EDGE_LOOP('',(#62565,#62566,#62567,#62568));
#17203=EDGE_LOOP('',(#62569,#62570,#62571,#62572,#62573));
#17204=EDGE_LOOP('',(#62574,#62575,#62576,#62577,#62578,#62579));
#17205=EDGE_LOOP('',(#62580,#62581,#62582,#62583));
#17206=EDGE_LOOP('',(#62584,#62585,#62586,#62587));
#17207=EDGE_LOOP('',(#62588,#62589,#62590,#62591));
#17208=EDGE_LOOP('',(#62592,#62593,#62594,#62595));
#17209=EDGE_LOOP('',(#62596,#62597,#62598,#62599,#62600));
#17210=EDGE_LOOP('',(#62601,#62602,#62603,#62604));
#17211=EDGE_LOOP('',(#62605,#62606,#62607,#62608));
#17212=EDGE_LOOP('',(#62609,#62610,#62611,#62612));
#17213=EDGE_LOOP('',(#62613,#62614,#62615,#62616));
#17214=EDGE_LOOP('',(#62617,#62618,#62619,#62620));
#17215=EDGE_LOOP('',(#62621,#62622,#62623,#62624,#62625,#62626,#62627));
#17216=EDGE_LOOP('',(#62628,#62629,#62630));
#17217=EDGE_LOOP('',(#62631,#62632,#62633,#62634));
#17218=EDGE_LOOP('',(#62635,#62636,#62637,#62638));
#17219=EDGE_LOOP('',(#62639,#62640,#62641,#62642));
#17220=EDGE_LOOP('',(#62643,#62644,#62645,#62646));
#17221=EDGE_LOOP('',(#62647,#62648,#62649,#62650));
#17222=EDGE_LOOP('',(#62651,#62652,#62653,#62654));
#17223=EDGE_LOOP('',(#62655,#62656,#62657,#62658));
#17224=EDGE_LOOP('',(#62659,#62660,#62661,#62662));
#17225=EDGE_LOOP('',(#62663,#62664,#62665,#62666));
#17226=EDGE_LOOP('',(#62667,#62668,#62669,#62670));
#17227=EDGE_LOOP('',(#62671,#62672,#62673,#62674));
#17228=EDGE_LOOP('',(#62675,#62676,#62677,#62678,#62679,#62680,#62681,#62682));
#17229=EDGE_LOOP('',(#62683,#62684,#62685,#62686));
#17230=EDGE_LOOP('',(#62687,#62688,#62689,#62690));
#17231=EDGE_LOOP('',(#62691,#62692,#62693,#62694,#62695));
#17232=EDGE_LOOP('',(#62696,#62697,#62698,#62699));
#17233=EDGE_LOOP('',(#62700,#62701,#62702,#62703));
#17234=EDGE_LOOP('',(#62704,#62705,#62706,#62707,#62708));
#17235=EDGE_LOOP('',(#62709,#62710,#62711,#62712));
#17236=EDGE_LOOP('',(#62713,#62714,#62715,#62716,#62717,#62718));
#17237=EDGE_LOOP('',(#62719,#62720,#62721,#62722));
#17238=EDGE_LOOP('',(#62723,#62724,#62725,#62726));
#17239=EDGE_LOOP('',(#62727,#62728,#62729,#62730));
#17240=EDGE_LOOP('',(#62731,#62732,#62733,#62734));
#17241=EDGE_LOOP('',(#62735,#62736,#62737,#62738,#62739));
#17242=EDGE_LOOP('',(#62740,#62741,#62742,#62743));
#17243=EDGE_LOOP('',(#62744,#62745,#62746,#62747,#62748));
#17244=EDGE_LOOP('',(#62749,#62750,#62751));
#17245=EDGE_LOOP('',(#62752,#62753,#62754,#62755));
#17246=EDGE_LOOP('',(#62756,#62757,#62758,#62759,#62760));
#17247=EDGE_LOOP('',(#62761,#62762,#62763,#62764));
#17248=EDGE_LOOP('',(#62765,#62766,#62767,#62768));
#17249=EDGE_LOOP('',(#62769,#62770,#62771,#62772));
#17250=EDGE_LOOP('',(#62773,#62774,#62775,#62776));
#17251=EDGE_LOOP('',(#62777,#62778,#62779,#62780,#62781));
#17252=EDGE_LOOP('',(#62782,#62783,#62784,#62785,#62786));
#17253=EDGE_LOOP('',(#62787,#62788,#62789));
#17254=EDGE_LOOP('',(#62790,#62791,#62792,#62793,#62794));
#17255=EDGE_LOOP('',(#62795,#62796,#62797,#62798));
#17256=EDGE_LOOP('',(#62799,#62800,#62801,#62802,#62803));
#17257=EDGE_LOOP('',(#62804,#62805,#62806,#62807));
#17258=EDGE_LOOP('',(#62808,#62809,#62810,#62811));
#17259=EDGE_LOOP('',(#62812,#62813,#62814,#62815,#62816,#62817));
#17260=EDGE_LOOP('',(#62818,#62819,#62820,#62821));
#17261=EDGE_LOOP('',(#62822,#62823,#62824,#62825));
#17262=EDGE_LOOP('',(#62826,#62827,#62828,#62829));
#17263=EDGE_LOOP('',(#62830,#62831,#62832,#62833));
#17264=EDGE_LOOP('',(#62834,#62835,#62836,#62837));
#17265=EDGE_LOOP('',(#62838,#62839,#62840,#62841));
#17266=EDGE_LOOP('',(#62842,#62843,#62844,#62845,#62846,#62847));
#17267=EDGE_LOOP('',(#62848,#62849,#62850,#62851));
#17268=EDGE_LOOP('',(#62852,#62853,#62854,#62855,#62856));
#17269=EDGE_LOOP('',(#62857,#62858,#62859,#62860));
#17270=EDGE_LOOP('',(#62861,#62862,#62863,#62864));
#17271=EDGE_LOOP('',(#62865,#62866,#62867,#62868));
#17272=EDGE_LOOP('',(#62869,#62870,#62871,#62872,#62873));
#17273=EDGE_LOOP('',(#62874,#62875,#62876,#62877,#62878));
#17274=EDGE_LOOP('',(#62879,#62880,#62881,#62882));
#17275=EDGE_LOOP('',(#62883,#62884,#62885,#62886));
#17276=EDGE_LOOP('',(#62887,#62888,#62889,#62890));
#17277=EDGE_LOOP('',(#62891,#62892,#62893,#62894));
#17278=EDGE_LOOP('',(#62895,#62896,#62897,#62898));
#17279=EDGE_LOOP('',(#62899,#62900,#62901,#62902,#62903));
#17280=EDGE_LOOP('',(#62904,#62905,#62906));
#17281=EDGE_LOOP('',(#62907,#62908,#62909));
#17282=EDGE_LOOP('',(#62910,#62911,#62912,#62913,#62914,#62915,#62916));
#17283=EDGE_LOOP('',(#62917,#62918,#62919,#62920,#62921));
#17284=EDGE_LOOP('',(#62922,#62923,#62924,#62925));
#17285=EDGE_LOOP('',(#62926,#62927,#62928,#62929,#62930));
#17286=EDGE_LOOP('',(#62931,#62932,#62933,#62934,#62935));
#17287=EDGE_LOOP('',(#62936,#62937,#62938,#62939));
#17288=EDGE_LOOP('',(#62940,#62941,#62942,#62943));
#17289=EDGE_LOOP('',(#62944,#62945,#62946,#62947,#62948));
#17290=EDGE_LOOP('',(#62949,#62950,#62951));
#17291=EDGE_LOOP('',(#62952,#62953,#62954));
#17292=EDGE_LOOP('',(#62955,#62956,#62957,#62958));
#17293=EDGE_LOOP('',(#62959,#62960,#62961,#62962));
#17294=EDGE_LOOP('',(#62963,#62964,#62965));
#17295=EDGE_LOOP('',(#62966,#62967,#62968));
#17296=EDGE_LOOP('',(#62969,#62970,#62971,#62972));
#17297=EDGE_LOOP('',(#62973,#62974,#62975));
#17298=EDGE_LOOP('',(#62976,#62977,#62978,#62979));
#17299=EDGE_LOOP('',(#62980,#62981,#62982,#62983));
#17300=EDGE_LOOP('',(#62984,#62985,#62986,#62987,#62988,#62989,#62990,#62991));
#17301=EDGE_LOOP('',(#62992,#62993,#62994,#62995));
#17302=EDGE_LOOP('',(#62996,#62997,#62998,#62999));
#17303=EDGE_LOOP('',(#63000,#63001,#63002,#63003,#63004,#63005,#63006,#63007));
#17304=EDGE_LOOP('',(#63008,#63009,#63010,#63011));
#17305=EDGE_LOOP('',(#63012,#63013,#63014,#63015,#63016));
#17306=EDGE_LOOP('',(#63017,#63018,#63019));
#17307=EDGE_LOOP('',(#63020,#63021,#63022,#63023));
#17308=EDGE_LOOP('',(#63024,#63025,#63026,#63027));
#17309=EDGE_LOOP('',(#63028,#63029,#63030));
#17310=EDGE_LOOP('',(#63031,#63032,#63033));
#17311=EDGE_LOOP('',(#63034,#63035,#63036,#63037));
#17312=EDGE_LOOP('',(#63038,#63039,#63040));
#17313=EDGE_LOOP('',(#63041,#63042,#63043,#63044));
#17314=EDGE_LOOP('',(#63045,#63046,#63047,#63048));
#17315=EDGE_LOOP('',(#63049,#63050,#63051,#63052,#63053));
#17316=EDGE_LOOP('',(#63054,#63055,#63056,#63057));
#17317=EDGE_LOOP('',(#63058,#63059,#63060,#63061));
#17318=EDGE_LOOP('',(#63062,#63063,#63064,#63065));
#17319=EDGE_LOOP('',(#63066,#63067,#63068,#63069));
#17320=EDGE_LOOP('',(#63070,#63071,#63072,#63073));
#17321=EDGE_LOOP('',(#63074,#63075,#63076,#63077));
#17322=EDGE_LOOP('',(#63078,#63079,#63080,#63081));
#17323=EDGE_LOOP('',(#63082,#63083,#63084,#63085));
#17324=EDGE_LOOP('',(#63086,#63087,#63088,#63089));
#17325=EDGE_LOOP('',(#63090,#63091,#63092,#63093));
#17326=EDGE_LOOP('',(#63094,#63095,#63096,#63097));
#17327=EDGE_LOOP('',(#63098,#63099,#63100,#63101));
#17328=EDGE_LOOP('',(#63102,#63103,#63104,#63105));
#17329=EDGE_LOOP('',(#63106,#63107,#63108,#63109));
#17330=EDGE_LOOP('',(#63110,#63111,#63112,#63113,#63114,#63115,#63116,#63117,
#63118));
#17331=EDGE_LOOP('',(#63119,#63120,#63121,#63122));
#17332=EDGE_LOOP('',(#63123,#63124,#63125,#63126));
#17333=EDGE_LOOP('',(#63127,#63128,#63129,#63130,#63131,#63132,#63133,#63134));
#17334=EDGE_LOOP('',(#63135,#63136,#63137,#63138));
#17335=EDGE_LOOP('',(#63139,#63140,#63141,#63142));
#17336=EDGE_LOOP('',(#63143,#63144,#63145,#63146,#63147,#63148,#63149,#63150));
#17337=EDGE_LOOP('',(#63151,#63152,#63153,#63154));
#17338=EDGE_LOOP('',(#63155,#63156,#63157,#63158));
#17339=EDGE_LOOP('',(#63159,#63160,#63161,#63162,#63163,#63164,#63165,#63166));
#17340=EDGE_LOOP('',(#63167,#63168,#63169,#63170));
#17341=EDGE_LOOP('',(#63171,#63172,#63173,#63174,#63175,#63176,#63177,#63178));
#17342=EDGE_LOOP('',(#63179,#63180,#63181,#63182));
#17343=EDGE_LOOP('',(#63183,#63184,#63185));
#17344=EDGE_LOOP('',(#63186,#63187,#63188,#63189));
#17345=EDGE_LOOP('',(#63190,#63191,#63192,#63193));
#17346=EDGE_LOOP('',(#63194,#63195,#63196,#63197));
#17347=EDGE_LOOP('',(#63198,#63199,#63200,#63201));
#17348=EDGE_LOOP('',(#63202,#63203,#63204,#63205));
#17349=EDGE_LOOP('',(#63206,#63207,#63208));
#17350=EDGE_LOOP('',(#63209,#63210,#63211,#63212,#63213));
#17351=EDGE_LOOP('',(#63214,#63215,#63216,#63217));
#17352=EDGE_LOOP('',(#63218,#63219,#63220,#63221,#63222));
#17353=EDGE_LOOP('',(#63223,#63224,#63225,#63226,#63227,#63228));
#17354=EDGE_LOOP('',(#63229,#63230,#63231));
#17355=EDGE_LOOP('',(#63232,#63233,#63234));
#17356=EDGE_LOOP('',(#63235,#63236,#63237));
#17357=EDGE_LOOP('',(#63238,#63239,#63240,#63241,#63242));
#17358=EDGE_LOOP('',(#63243,#63244,#63245));
#17359=EDGE_LOOP('',(#63246,#63247,#63248,#63249,#63250));
#17360=EDGE_LOOP('',(#63251,#63252,#63253,#63254,#63255,#63256));
#17361=EDGE_LOOP('',(#63257,#63258,#63259,#63260,#63261));
#17362=EDGE_LOOP('',(#63262,#63263,#63264,#63265,#63266));
#17363=EDGE_LOOP('',(#63267,#63268,#63269,#63270,#63271,#63272,#63273,#63274,
#63275));
#17364=EDGE_LOOP('',(#63276,#63277,#63278,#63279));
#17365=EDGE_LOOP('',(#63280,#63281,#63282,#63283,#63284));
#17366=EDGE_LOOP('',(#63285,#63286,#63287,#63288,#63289));
#17367=EDGE_LOOP('',(#63290,#63291,#63292,#63293,#63294,#63295,#63296,#63297,
#63298,#63299,#63300,#63301,#63302,#63303));
#17368=EDGE_LOOP('',(#63304,#63305,#63306,#63307));
#17369=EDGE_LOOP('',(#63308,#63309,#63310,#63311));
#17370=EDGE_LOOP('',(#63312,#63313,#63314,#63315,#63316,#63317));
#17371=EDGE_LOOP('',(#63318,#63319,#63320,#63321,#63322,#63323,#63324,#63325));
#17372=EDGE_LOOP('',(#63326,#63327,#63328,#63329,#63330,#63331));
#17373=EDGE_LOOP('',(#63332,#63333,#63334,#63335));
#17374=EDGE_LOOP('',(#63336,#63337,#63338,#63339,#63340));
#17375=EDGE_LOOP('',(#63341,#63342,#63343,#63344,#63345,#63346,#63347,#63348,
#63349,#63350,#63351,#63352,#63353));
#17376=EDGE_LOOP('',(#63354,#63355,#63356,#63357,#63358,#63359,#63360,#63361,
#63362,#63363,#63364,#63365,#63366,#63367));
#17377=EDGE_LOOP('',(#63368,#63369,#63370,#63371));
#17378=EDGE_LOOP('',(#63372,#63373,#63374,#63375,#63376,#63377,#63378));
#17379=EDGE_LOOP('',(#63379,#63380,#63381,#63382,#63383,#63384,#63385,#63386));
#17380=EDGE_LOOP('',(#63387,#63388,#63389,#63390,#63391,#63392));
#17381=EDGE_LOOP('',(#63393,#63394,#63395,#63396));
#17382=EDGE_LOOP('',(#63397,#63398,#63399,#63400,#63401));
#17383=EDGE_LOOP('',(#63402,#63403,#63404,#63405,#63406,#63407,#63408,#63409,
#63410,#63411,#63412,#63413,#63414,#63415));
#17384=EDGE_LOOP('',(#63416,#63417,#63418,#63419,#63420,#63421,#63422,#63423,
#63424,#63425,#63426,#63427,#63428,#63429));
#17385=EDGE_LOOP('',(#63430,#63431,#63432,#63433,#63434,#63435));
#17386=EDGE_LOOP('',(#63436,#63437,#63438,#63439));
#17387=EDGE_LOOP('',(#63440,#63441,#63442,#63443,#63444));
#17388=EDGE_LOOP('',(#63445));
#17389=EDGE_LOOP('',(#63446,#63447,#63448,#63449,#63450,#63451,#63452,#63453,
#63454,#63455,#63456,#63457,#63458,#63459,#63460,#63461,#63462,#63463,#63464,
#63465));
#17390=EDGE_LOOP('',(#63466,#63467,#63468,#63469));
#17391=EDGE_LOOP('',(#63470,#63471,#63472,#63473,#63474,#63475,#63476,#63477,
#63478,#63479,#63480,#63481,#63482,#63483));
#17392=EDGE_LOOP('',(#63484,#63485,#63486,#63487,#63488));
#17393=EDGE_LOOP('',(#63489,#63490,#63491,#63492,#63493,#63494));
#17394=EDGE_LOOP('',(#63495,#63496,#63497,#63498,#63499,#63500,#63501));
#17395=EDGE_LOOP('',(#63502,#63503,#63504,#63505));
#17396=EDGE_LOOP('',(#63506,#63507,#63508,#63509,#63510,#63511,#63512,#63513));
#17397=EDGE_LOOP('',(#63514,#63515,#63516,#63517,#63518,#63519,#63520,#63521,
#63522,#63523,#63524,#63525,#63526,#63527,#63528));
#17398=EDGE_LOOP('',(#63529,#63530,#63531,#63532,#63533,#63534));
#17399=EDGE_LOOP('',(#63535,#63536,#63537,#63538,#63539,#63540));
#17400=EDGE_LOOP('',(#63541,#63542,#63543,#63544,#63545,#63546,#63547,#63548));
#17401=EDGE_LOOP('',(#63549,#63550,#63551,#63552));
#17402=EDGE_LOOP('',(#63553,#63554,#63555,#63556));
#17403=EDGE_LOOP('',(#63557,#63558,#63559,#63560,#63561,#63562,#63563));
#17404=EDGE_LOOP('',(#63564,#63565,#63566,#63567));
#17405=EDGE_LOOP('',(#63568,#63569,#63570,#63571));
#17406=EDGE_LOOP('',(#63572,#63573,#63574,#63575));
#17407=EDGE_LOOP('',(#63576,#63577,#63578,#63579));
#17408=EDGE_LOOP('',(#63580,#63581,#63582,#63583));
#17409=EDGE_LOOP('',(#63584,#63585,#63586,#63587));
#17410=EDGE_LOOP('',(#63588,#63589,#63590,#63591));
#17411=EDGE_LOOP('',(#63592,#63593,#63594,#63595,#63596,#63597,#63598,#63599));
#17412=EDGE_LOOP('',(#63600,#63601,#63602,#63603));
#17413=EDGE_LOOP('',(#63604,#63605,#63606,#63607));
#17414=EDGE_LOOP('',(#63608,#63609,#63610,#63611));
#17415=EDGE_LOOP('',(#63612,#63613,#63614,#63615));
#17416=EDGE_LOOP('',(#63616,#63617,#63618,#63619));
#17417=EDGE_LOOP('',(#63620,#63621,#63622,#63623));
#17418=EDGE_LOOP('',(#63624,#63625,#63626,#63627));
#17419=EDGE_LOOP('',(#63628,#63629,#63630,#63631));
#17420=EDGE_LOOP('',(#63632,#63633,#63634,#63635));
#17421=EDGE_LOOP('',(#63636,#63637,#63638,#63639));
#17422=EDGE_LOOP('',(#63640,#63641,#63642,#63643));
#17423=EDGE_LOOP('',(#63644,#63645,#63646,#63647));
#17424=EDGE_LOOP('',(#63648,#63649,#63650,#63651));
#17425=EDGE_LOOP('',(#63652,#63653,#63654,#63655));
#17426=EDGE_LOOP('',(#63656,#63657,#63658,#63659));
#17427=EDGE_LOOP('',(#63660,#63661,#63662,#63663));
#17428=EDGE_LOOP('',(#63664,#63665,#63666,#63667));
#17429=EDGE_LOOP('',(#63668,#63669,#63670,#63671));
#17430=EDGE_LOOP('',(#63672,#63673,#63674,#63675));
#17431=EDGE_LOOP('',(#63676,#63677,#63678,#63679,#63680,#63681,#63682,#63683));
#17432=EDGE_LOOP('',(#63684,#63685,#63686,#63687));
#17433=EDGE_LOOP('',(#63688,#63689,#63690,#63691));
#17434=EDGE_LOOP('',(#63692,#63693,#63694,#63695));
#17435=EDGE_LOOP('',(#63696,#63697,#63698,#63699));
#17436=EDGE_LOOP('',(#63700,#63701,#63702,#63703));
#17437=EDGE_LOOP('',(#63704,#63705,#63706,#63707));
#17438=EDGE_LOOP('',(#63708,#63709,#63710,#63711));
#17439=EDGE_LOOP('',(#63712,#63713,#63714,#63715));
#17440=EDGE_LOOP('',(#63716,#63717,#63718,#63719));
#17441=EDGE_LOOP('',(#63720,#63721,#63722,#63723));
#17442=EDGE_LOOP('',(#63724,#63725,#63726,#63727,#63728,#63729));
#17443=EDGE_LOOP('',(#63730,#63731,#63732,#63733));
#17444=EDGE_LOOP('',(#63734,#63735,#63736,#63737));
#17445=EDGE_LOOP('',(#63738,#63739,#63740,#63741));
#17446=EDGE_LOOP('',(#63742,#63743,#63744,#63745));
#17447=EDGE_LOOP('',(#63746,#63747,#63748,#63749));
#17448=EDGE_LOOP('',(#63750,#63751,#63752,#63753));
#17449=EDGE_LOOP('',(#63754,#63755,#63756,#63757));
#17450=EDGE_LOOP('',(#63758,#63759,#63760,#63761));
#17451=EDGE_LOOP('',(#63762,#63763,#63764,#63765,#63766,#63767,#63768,#63769,
#63770,#63771,#63772,#63773,#63774,#63775,#63776));
#17452=EDGE_LOOP('',(#63777,#63778,#63779,#63780));
#17453=EDGE_LOOP('',(#63781,#63782,#63783,#63784));
#17454=EDGE_LOOP('',(#63785,#63786,#63787,#63788));
#17455=EDGE_LOOP('',(#63789,#63790,#63791,#63792));
#17456=EDGE_LOOP('',(#63793,#63794,#63795,#63796));
#17457=EDGE_LOOP('',(#63797,#63798,#63799,#63800));
#17458=EDGE_LOOP('',(#63801,#63802,#63803,#63804));
#17459=EDGE_LOOP('',(#63805,#63806,#63807,#63808,#63809,#63810));
#17460=EDGE_LOOP('',(#63811,#63812,#63813,#63814));
#17461=EDGE_LOOP('',(#63815,#63816,#63817,#63818));
#17462=EDGE_LOOP('',(#63819,#63820,#63821,#63822));
#17463=EDGE_LOOP('',(#63823,#63824,#63825,#63826));
#17464=EDGE_LOOP('',(#63827,#63828,#63829,#63830));
#17465=EDGE_LOOP('',(#63831,#63832,#63833,#63834));
#17466=EDGE_LOOP('',(#63835,#63836,#63837,#63838));
#17467=EDGE_LOOP('',(#63839,#63840,#63841,#63842));
#17468=EDGE_LOOP('',(#63843,#63844,#63845,#63846));
#17469=EDGE_LOOP('',(#63847,#63848,#63849,#63850));
#17470=EDGE_LOOP('',(#63851,#63852,#63853,#63854));
#17471=EDGE_LOOP('',(#63855,#63856,#63857,#63858));
#17472=EDGE_LOOP('',(#63859,#63860,#63861,#63862));
#17473=EDGE_LOOP('',(#63863,#63864,#63865,#63866,#63867,#63868,#63869,#63870));
#17474=EDGE_LOOP('',(#63871,#63872,#63873,#63874));
#17475=EDGE_LOOP('',(#63875,#63876,#63877,#63878));
#17476=EDGE_LOOP('',(#63879,#63880,#63881,#63882));
#17477=EDGE_LOOP('',(#63883,#63884,#63885,#63886));
#17478=EDGE_LOOP('',(#63887,#63888,#63889,#63890));
#17479=EDGE_LOOP('',(#63891,#63892,#63893,#63894));
#17480=EDGE_LOOP('',(#63895,#63896,#63897,#63898));
#17481=EDGE_LOOP('',(#63899,#63900,#63901,#63902,#63903,#63904,#63905,#63906));
#17482=EDGE_LOOP('',(#63907,#63908,#63909,#63910,#63911));
#17483=EDGE_LOOP('',(#63912,#63913,#63914,#63915));
#17484=EDGE_LOOP('',(#63916,#63917,#63918,#63919));
#17485=EDGE_LOOP('',(#63920,#63921,#63922,#63923));
#17486=EDGE_LOOP('',(#63924,#63925,#63926,#63927));
#17487=EDGE_LOOP('',(#63928,#63929,#63930,#63931));
#17488=EDGE_LOOP('',(#63932,#63933,#63934,#63935));
#17489=EDGE_LOOP('',(#63936,#63937,#63938,#63939,#63940,#63941));
#17490=EDGE_LOOP('',(#63942,#63943,#63944,#63945));
#17491=EDGE_LOOP('',(#63946,#63947,#63948,#63949));
#17492=EDGE_LOOP('',(#63950,#63951,#63952,#63953));
#17493=EDGE_LOOP('',(#63954,#63955,#63956,#63957));
#17494=EDGE_LOOP('',(#63958,#63959,#63960,#63961,#63962,#63963,#63964));
#17495=EDGE_LOOP('',(#63965,#63966,#63967,#63968));
#17496=EDGE_LOOP('',(#63969,#63970,#63971,#63972));
#17497=EDGE_LOOP('',(#63973,#63974,#63975,#63976,#63977));
#17498=EDGE_LOOP('',(#63978,#63979,#63980,#63981,#63982));
#17499=EDGE_LOOP('',(#63983,#63984,#63985,#63986));
#17500=EDGE_LOOP('',(#63987,#63988,#63989,#63990,#63991));
#17501=EDGE_LOOP('',(#63992,#63993,#63994,#63995));
#17502=EDGE_LOOP('',(#63996,#63997,#63998,#63999,#64000));
#17503=EDGE_LOOP('',(#64001,#64002,#64003,#64004));
#17504=EDGE_LOOP('',(#64005,#64006,#64007,#64008,#64009));
#17505=EDGE_LOOP('',(#64010,#64011,#64012,#64013,#64014,#64015,#64016,#64017,
#64018,#64019,#64020));
#17506=EDGE_LOOP('',(#64021,#64022,#64023,#64024));
#17507=EDGE_LOOP('',(#64025,#64026,#64027,#64028,#64029));
#17508=EDGE_LOOP('',(#64030,#64031,#64032,#64033));
#17509=EDGE_LOOP('',(#64034,#64035,#64036,#64037));
#17510=EDGE_LOOP('',(#64038,#64039,#64040,#64041,#64042));
#17511=EDGE_LOOP('',(#64043,#64044,#64045,#64046,#64047,#64048,#64049));
#17512=EDGE_LOOP('',(#64050,#64051,#64052,#64053));
#17513=EDGE_LOOP('',(#64054,#64055,#64056,#64057));
#17514=EDGE_LOOP('',(#64058,#64059,#64060,#64061,#64062,#64063,#64064));
#17515=EDGE_LOOP('',(#64065,#64066,#64067,#64068,#64069,#64070));
#17516=EDGE_LOOP('',(#64071,#64072,#64073,#64074,#64075,#64076,#64077));
#17517=EDGE_LOOP('',(#64078,#64079,#64080,#64081));
#17518=EDGE_LOOP('',(#64082,#64083,#64084,#64085));
#17519=EDGE_LOOP('',(#64086,#64087,#64088,#64089,#64090,#64091,#64092));
#17520=EDGE_LOOP('',(#64093,#64094,#64095,#64096,#64097,#64098));
#17521=EDGE_LOOP('',(#64099,#64100,#64101,#64102,#64103,#64104));
#17522=EDGE_LOOP('',(#64105,#64106,#64107,#64108,#64109,#64110));
#17523=EDGE_LOOP('',(#64111,#64112,#64113,#64114,#64115,#64116));
#17524=EDGE_LOOP('',(#64117,#64118,#64119,#64120,#64121));
#17525=EDGE_LOOP('',(#64122,#64123,#64124,#64125));
#17526=EDGE_LOOP('',(#64126,#64127,#64128,#64129,#64130,#64131,#64132));
#17527=EDGE_LOOP('',(#64133,#64134,#64135,#64136,#64137));
#17528=EDGE_LOOP('',(#64138,#64139,#64140,#64141,#64142,#64143,#64144));
#17529=EDGE_LOOP('',(#64145,#64146,#64147,#64148,#64149));
#17530=EDGE_LOOP('',(#64150,#64151,#64152,#64153));
#17531=EDGE_LOOP('',(#64154,#64155,#64156,#64157,#64158,#64159,#64160));
#17532=EDGE_LOOP('',(#64161,#64162,#64163,#64164,#64165));
#17533=EDGE_LOOP('',(#64166,#64167,#64168,#64169,#64170,#64171,#64172));
#17534=EDGE_LOOP('',(#64173,#64174,#64175,#64176));
#17535=EDGE_LOOP('',(#64177,#64178,#64179,#64180,#64181,#64182,#64183));
#17536=EDGE_LOOP('',(#64184,#64185,#64186,#64187,#64188));
#17537=EDGE_LOOP('',(#64189,#64190,#64191,#64192,#64193));
#17538=EDGE_LOOP('',(#64194,#64195,#64196));
#17539=EDGE_LOOP('',(#64197,#64198,#64199,#64200));
#17540=EDGE_LOOP('',(#64201,#64202,#64203,#64204));
#17541=EDGE_LOOP('',(#64205,#64206,#64207,#64208));
#17542=EDGE_LOOP('',(#64209,#64210,#64211,#64212));
#17543=EDGE_LOOP('',(#64213,#64214,#64215,#64216));
#17544=EDGE_LOOP('',(#64217,#64218,#64219,#64220,#64221,#64222));
#17545=EDGE_LOOP('',(#64223,#64224,#64225,#64226));
#17546=EDGE_LOOP('',(#64227,#64228,#64229,#64230));
#17547=EDGE_LOOP('',(#64231,#64232,#64233,#64234));
#17548=EDGE_LOOP('',(#64235,#64236,#64237,#64238));
#17549=EDGE_LOOP('',(#64239,#64240,#64241,#64242,#64243));
#17550=EDGE_LOOP('',(#64244,#64245,#64246,#64247));
#17551=EDGE_LOOP('',(#64248,#64249,#64250,#64251,#64252));
#17552=EDGE_LOOP('',(#64253,#64254,#64255,#64256,#64257,#64258,#64259,#64260,
#64261,#64262));
#17553=EDGE_LOOP('',(#64263,#64264,#64265,#64266,#64267));
#17554=EDGE_LOOP('',(#64268,#64269,#64270,#64271));
#17555=EDGE_LOOP('',(#64272,#64273,#64274,#64275));
#17556=EDGE_LOOP('',(#64276,#64277,#64278,#64279,#64280,#64281));
#17557=EDGE_LOOP('',(#64282,#64283,#64284,#64285,#64286,#64287,#64288,#64289,
#64290,#64291));
#17558=EDGE_LOOP('',(#64292,#64293,#64294,#64295,#64296,#64297,#64298,#64299));
#17559=EDGE_LOOP('',(#64300,#64301,#64302,#64303,#64304,#64305));
#17560=EDGE_LOOP('',(#64306,#64307,#64308,#64309));
#17561=EDGE_LOOP('',(#64310,#64311,#64312,#64313));
#17562=EDGE_LOOP('',(#64314,#64315,#64316,#64317,#64318,#64319,#64320,#64321,
#64322,#64323));
#17563=EDGE_LOOP('',(#64324,#64325,#64326,#64327));
#17564=EDGE_LOOP('',(#64328,#64329,#64330,#64331));
#17565=EDGE_LOOP('',(#64332,#64333,#64334,#64335));
#17566=EDGE_LOOP('',(#64336,#64337,#64338,#64339,#64340,#64341,#64342,#64343,
#64344,#64345,#64346,#64347,#64348,#64349,#64350,#64351));
#17567=EDGE_LOOP('',(#64352,#64353,#64354,#64355,#64356,#64357,#64358,#64359));
#17568=EDGE_LOOP('',(#64360,#64361,#64362,#64363,#64364,#64365,#64366,#64367));
#17569=EDGE_LOOP('',(#64368));
#17570=EDGE_LOOP('',(#64369,#64370,#64371,#64372,#64373,#64374));
#17571=EDGE_LOOP('',(#64375,#64376,#64377,#64378));
#17572=EDGE_LOOP('',(#64379,#64380,#64381,#64382));
#17573=EDGE_LOOP('',(#64383,#64384,#64385,#64386,#64387,#64388,#64389));
#17574=EDGE_LOOP('',(#64390,#64391,#64392,#64393,#64394,#64395,#64396,#64397,
#64398,#64399));
#17575=EDGE_LOOP('',(#64400,#64401,#64402,#64403,#64404,#64405,#64406,#64407));
#17576=EDGE_LOOP('',(#64408,#64409,#64410,#64411,#64412,#64413));
#17577=EDGE_LOOP('',(#64414,#64415,#64416,#64417));
#17578=EDGE_LOOP('',(#64418,#64419,#64420,#64421));
#17579=EDGE_LOOP('',(#64422,#64423,#64424,#64425));
#17580=EDGE_LOOP('',(#64426,#64427,#64428,#64429,#64430,#64431,#64432,#64433,
#64434,#64435,#64436,#64437,#64438,#64439,#64440,#64441,#64442,#64443,#64444,
#64445,#64446,#64447,#64448,#64449,#64450,#64451,#64452,#64453,#64454,#64455,
#64456,#64457,#64458,#64459));
#17581=EDGE_LOOP('',(#64460));
#17582=EDGE_LOOP('',(#64461));
#17583=EDGE_LOOP('',(#64462,#64463,#64464,#64465,#64466,#64467,#64468,#64469));
#17584=EDGE_LOOP('',(#64470,#64471,#64472,#64473,#64474,#64475,#64476,#64477));
#17585=EDGE_LOOP('',(#64478,#64479,#64480,#64481,#64482,#64483,#64484,#64485));
#17586=EDGE_LOOP('',(#64486,#64487,#64488,#64489,#64490,#64491,#64492,#64493));
#17587=EDGE_LOOP('',(#64494,#64495,#64496,#64497,#64498,#64499,#64500,#64501,
#64502));
#17588=EDGE_LOOP('',(#64503,#64504,#64505,#64506,#64507,#64508));
#17589=EDGE_LOOP('',(#64509,#64510,#64511,#64512));
#17590=EDGE_LOOP('',(#64513,#64514,#64515,#64516));
#17591=EDGE_LOOP('',(#64517,#64518,#64519,#64520));
#17592=EDGE_LOOP('',(#64521,#64522,#64523,#64524));
#17593=EDGE_LOOP('',(#64525,#64526,#64527,#64528,#64529,#64530,#64531,#64532,
#64533,#64534));
#17594=EDGE_LOOP('',(#64535,#64536,#64537,#64538,#64539,#64540));
#17595=EDGE_LOOP('',(#64541,#64542,#64543,#64544,#64545,#64546,#64547,#64548,
#64549,#64550));
#17596=EDGE_LOOP('',(#64551,#64552,#64553,#64554,#64555,#64556,#64557,#64558));
#17597=EDGE_LOOP('',(#64559,#64560,#64561,#64562,#64563,#64564));
#17598=EDGE_LOOP('',(#64565,#64566,#64567,#64568));
#17599=EDGE_LOOP('',(#64569,#64570,#64571,#64572,#64573,#64574,#64575,#64576));
#17600=EDGE_LOOP('',(#64577,#64578,#64579,#64580));
#17601=EDGE_LOOP('',(#64581,#64582,#64583,#64584));
#17602=EDGE_LOOP('',(#64585,#64586,#64587,#64588));
#17603=EDGE_LOOP('',(#64589,#64590,#64591,#64592,#64593,#64594,#64595,#64596,
#64597,#64598));
#17604=EDGE_LOOP('',(#64599,#64600,#64601,#64602));
#17605=EDGE_LOOP('',(#64603,#64604,#64605,#64606));
#17606=EDGE_LOOP('',(#64607,#64608,#64609,#64610,#64611,#64612));
#17607=EDGE_LOOP('',(#64613,#64614,#64615,#64616,#64617,#64618,#64619,#64620,
#64621,#64622));
#17608=EDGE_LOOP('',(#64623,#64624,#64625,#64626,#64627,#64628,#64629,#64630));
#17609=EDGE_LOOP('',(#64631,#64632,#64633,#64634));
#17610=EDGE_LOOP('',(#64635,#64636,#64637,#64638));
#17611=EDGE_LOOP('',(#64639,#64640,#64641,#64642));
#17612=EDGE_LOOP('',(#64643,#64644,#64645,#64646));
#17613=EDGE_LOOP('',(#64647,#64648,#64649,#64650,#64651,#64652,#64653));
#17614=EDGE_LOOP('',(#64654,#64655,#64656,#64657,#64658,#64659,#64660,#64661,
#64662,#64663,#64664));
#17615=EDGE_LOOP('',(#64665,#64666,#64667,#64668,#64669,#64670,#64671,#64672,
#64673,#64674,#64675));
#17616=EDGE_LOOP('',(#64676,#64677,#64678,#64679,#64680,#64681,#64682,#64683,
#64684,#64685,#64686,#64687,#64688,#64689,#64690,#64691));
#17617=EDGE_LOOP('',(#64692,#64693,#64694,#64695,#64696,#64697,#64698));
#17618=EDGE_LOOP('',(#64699,#64700,#64701,#64702));
#17619=EDGE_LOOP('',(#64703,#64704,#64705,#64706));
#17620=EDGE_LOOP('',(#64707,#64708,#64709,#64710,#64711,#64712,#64713,#64714,
#64715,#64716,#64717,#64718,#64719,#64720));
#17621=EDGE_LOOP('',(#64721,#64722,#64723,#64724,#64725,#64726,#64727));
#17622=EDGE_LOOP('',(#64728,#64729,#64730,#64731,#64732,#64733,#64734));
#17623=EDGE_LOOP('',(#64735,#64736,#64737,#64738,#64739,#64740,#64741,#64742,
#64743));
#17624=EDGE_LOOP('',(#64744,#64745,#64746,#64747,#64748,#64749,#64750,#64751,
#64752,#64753,#64754,#64755,#64756,#64757,#64758,#64759,#64760,#64761,#64762,
#64763,#64764,#64765,#64766,#64767,#64768));
#17625=EDGE_LOOP('',(#64769,#64770,#64771,#64772,#64773,#64774,#64775));
#17626=EDGE_LOOP('',(#64776,#64777,#64778,#64779,#64780,#64781,#64782));
#17627=EDGE_LOOP('',(#64783,#64784,#64785,#64786,#64787,#64788));
#17628=EDGE_LOOP('',(#64789,#64790,#64791,#64792,#64793,#64794));
#17629=EDGE_LOOP('',(#64795,#64796,#64797,#64798,#64799,#64800));
#17630=EDGE_LOOP('',(#64801,#64802,#64803,#64804,#64805,#64806));
#17631=EDGE_LOOP('',(#64807,#64808,#64809,#64810,#64811,#64812,#64813));
#17632=EDGE_LOOP('',(#64814,#64815,#64816,#64817,#64818,#64819,#64820));
#17633=EDGE_LOOP('',(#64821,#64822,#64823,#64824,#64825));
#17634=EDGE_LOOP('',(#64826,#64827,#64828,#64829,#64830));
#17635=EDGE_LOOP('',(#64831,#64832,#64833,#64834,#64835,#64836));
#17636=EDGE_LOOP('',(#64837,#64838,#64839,#64840,#64841,#64842));
#17637=EDGE_LOOP('',(#64843,#64844,#64845,#64846,#64847,#64848,#64849));
#17638=EDGE_LOOP('',(#64850,#64851,#64852,#64853,#64854,#64855,#64856));
#17639=EDGE_LOOP('',(#64857,#64858,#64859,#64860));
#17640=EDGE_LOOP('',(#64861,#64862,#64863,#64864,#64865,#64866,#64867));
#17641=EDGE_LOOP('',(#64868,#64869,#64870,#64871,#64872,#64873,#64874));
#17642=EDGE_LOOP('',(#64875,#64876,#64877,#64878,#64879,#64880));
#17643=EDGE_LOOP('',(#64881,#64882,#64883,#64884,#64885,#64886));
#17644=EDGE_LOOP('',(#64887,#64888,#64889,#64890,#64891,#64892,#64893));
#17645=EDGE_LOOP('',(#64894,#64895,#64896,#64897,#64898,#64899,#64900));
#17646=EDGE_LOOP('',(#64901,#64902,#64903,#64904));
#17647=EDGE_LOOP('',(#64905,#64906,#64907,#64908,#64909,#64910));
#17648=EDGE_LOOP('',(#64911,#64912,#64913,#64914,#64915));
#17649=EDGE_LOOP('',(#64916,#64917,#64918,#64919));
#17650=EDGE_LOOP('',(#64920,#64921,#64922,#64923));
#17651=EDGE_LOOP('',(#64924,#64925,#64926,#64927));
#17652=EDGE_LOOP('',(#64928,#64929,#64930,#64931));
#17653=EDGE_LOOP('',(#64932,#64933,#64934,#64935));
#17654=EDGE_LOOP('',(#64936,#64937,#64938,#64939));
#17655=EDGE_LOOP('',(#64940,#64941,#64942,#64943));
#17656=EDGE_LOOP('',(#64944,#64945,#64946,#64947));
#17657=EDGE_LOOP('',(#64948,#64949,#64950,#64951,#64952,#64953));
#17658=EDGE_LOOP('',(#64954,#64955,#64956,#64957,#64958,#64959));
#17659=EDGE_LOOP('',(#64960,#64961,#64962,#64963,#64964));
#17660=EDGE_LOOP('',(#64965,#64966,#64967,#64968,#64969));
#17661=EDGE_LOOP('',(#64970,#64971,#64972,#64973));
#17662=EDGE_LOOP('',(#64974,#64975,#64976,#64977,#64978,#64979));
#17663=EDGE_LOOP('',(#64980,#64981,#64982,#64983,#64984));
#17664=EDGE_LOOP('',(#64985,#64986,#64987,#64988,#64989,#64990));
#17665=EDGE_LOOP('',(#64991,#64992,#64993,#64994));
#17666=EDGE_LOOP('',(#64995,#64996,#64997,#64998,#64999,#65000));
#17667=EDGE_LOOP('',(#65001,#65002,#65003,#65004));
#17668=EDGE_LOOP('',(#65005,#65006,#65007,#65008));
#17669=EDGE_LOOP('',(#65009,#65010,#65011,#65012));
#17670=EDGE_LOOP('',(#65013,#65014,#65015,#65016));
#17671=EDGE_LOOP('',(#65017,#65018,#65019,#65020,#65021));
#17672=EDGE_LOOP('',(#65022,#65023,#65024,#65025));
#17673=EDGE_LOOP('',(#65026,#65027,#65028,#65029,#65030));
#17674=EDGE_LOOP('',(#65031,#65032,#65033,#65034,#65035,#65036));
#17675=EDGE_LOOP('',(#65037,#65038,#65039,#65040));
#17676=EDGE_LOOP('',(#65041,#65042,#65043,#65044));
#17677=EDGE_LOOP('',(#65045,#65046,#65047,#65048));
#17678=EDGE_LOOP('',(#65049,#65050,#65051,#65052,#65053,#65054));
#17679=EDGE_LOOP('',(#65055,#65056,#65057,#65058,#65059,#65060,#65061,#65062,
#65063,#65064,#65065,#65066,#65067,#65068,#65069,#65070,#65071,#65072));
#17680=EDGE_LOOP('',(#65073,#65074,#65075,#65076,#65077,#65078,#65079));
#17681=EDGE_LOOP('',(#65080,#65081,#65082,#65083,#65084,#65085));
#17682=EDGE_LOOP('',(#65086,#65087,#65088,#65089,#65090,#65091));
#17683=EDGE_LOOP('',(#65092,#65093,#65094,#65095,#65096));
#17684=EDGE_LOOP('',(#65097,#65098,#65099,#65100));
#17685=EDGE_LOOP('',(#65101,#65102,#65103,#65104,#65105,#65106));
#17686=EDGE_LOOP('',(#65107,#65108,#65109));
#17687=EDGE_LOOP('',(#65110,#65111,#65112,#65113));
#17688=EDGE_LOOP('',(#65114,#65115,#65116,#65117,#65118,#65119,#65120,#65121,
#65122,#65123,#65124,#65125,#65126,#65127,#65128,#65129,#65130,#65131,#65132,
#65133,#65134,#65135,#65136,#65137,#65138,#65139,#65140,#65141,#65142,#65143,
#65144,#65145,#65146,#65147,#65148,#65149,#65150,#65151,#65152,#65153));
#17689=EDGE_LOOP('',(#65154));
#17690=EDGE_LOOP('',(#65155));
#17691=EDGE_LOOP('',(#65156));
#17692=EDGE_LOOP('',(#65157,#65158,#65159,#65160,#65161,#65162,#65163,#65164,
#65165,#65166,#65167,#65168,#65169,#65170,#65171,#65172,#65173,#65174,#65175,
#65176,#65177,#65178,#65179,#65180,#65181,#65182,#65183,#65184,#65185,#65186,
#65187,#65188,#65189,#65190,#65191,#65192,#65193,#65194,#65195,#65196,#65197,
#65198,#65199,#65200,#65201,#65202,#65203,#65204,#65205,#65206,#65207));
#17693=EDGE_LOOP('',(#65208,#65209,#65210,#65211));
#17694=EDGE_LOOP('',(#65212,#65213,#65214,#65215,#65216,#65217,#65218,#65219,
#65220,#65221,#65222,#65223,#65224,#65225));
#17695=EDGE_LOOP('',(#65226,#65227,#65228,#65229,#65230));
#17696=EDGE_LOOP('',(#65231,#65232,#65233,#65234,#65235,#65236,#65237));
#17697=EDGE_LOOP('',(#65238,#65239,#65240,#65241,#65242,#65243,#65244,#65245,
#65246,#65247));
#17698=EDGE_LOOP('',(#65248,#65249,#65250,#65251));
#17699=EDGE_LOOP('',(#65252,#65253,#65254));
#17700=EDGE_LOOP('',(#65255,#65256,#65257,#65258));
#17701=EDGE_LOOP('',(#65259,#65260,#65261,#65262));
#17702=EDGE_LOOP('',(#65263,#65264,#65265,#65266,#65267));
#17703=EDGE_LOOP('',(#65268,#65269,#65270));
#17704=EDGE_LOOP('',(#65271,#65272,#65273,#65274));
#17705=EDGE_LOOP('',(#65275,#65276,#65277,#65278));
#17706=EDGE_LOOP('',(#65279,#65280,#65281,#65282));
#17707=EDGE_LOOP('',(#65283,#65284,#65285));
#17708=EDGE_LOOP('',(#65286,#65287,#65288,#65289));
#17709=EDGE_LOOP('',(#65290,#65291,#65292));
#17710=EDGE_LOOP('',(#65293,#65294,#65295,#65296,#65297,#65298));
#17711=EDGE_LOOP('',(#65299,#65300,#65301,#65302,#65303,#65304,#65305));
#17712=EDGE_LOOP('',(#65306,#65307,#65308,#65309));
#17713=EDGE_LOOP('',(#65310,#65311,#65312,#65313));
#17714=EDGE_LOOP('',(#65314,#65315,#65316,#65317));
#17715=EDGE_LOOP('',(#65318,#65319,#65320,#65321,#65322));
#17716=EDGE_LOOP('',(#65323,#65324,#65325,#65326,#65327));
#17717=EDGE_LOOP('',(#65328,#65329,#65330));
#17718=EDGE_LOOP('',(#65331,#65332,#65333,#65334));
#17719=EDGE_LOOP('',(#65335,#65336,#65337,#65338));
#17720=EDGE_LOOP('',(#65339,#65340,#65341,#65342));
#17721=EDGE_LOOP('',(#65343,#65344,#65345,#65346));
#17722=EDGE_LOOP('',(#65347,#65348,#65349,#65350,#65351,#65352,#65353,#65354));
#17723=EDGE_LOOP('',(#65355,#65356,#65357,#65358,#65359,#65360,#65361,#65362,
#65363,#65364));
#17724=EDGE_LOOP('',(#65365,#65366,#65367));
#17725=EDGE_LOOP('',(#65368,#65369,#65370,#65371,#65372,#65373,#65374));
#17726=EDGE_LOOP('',(#65375,#65376,#65377,#65378,#65379));
#17727=EDGE_LOOP('',(#65380,#65381,#65382));
#17728=EDGE_LOOP('',(#65383,#65384,#65385,#65386,#65387));
#17729=EDGE_LOOP('',(#65388,#65389,#65390,#65391));
#17730=EDGE_LOOP('',(#65392,#65393,#65394,#65395));
#17731=EDGE_LOOP('',(#65396,#65397,#65398,#65399));
#17732=EDGE_LOOP('',(#65400,#65401,#65402,#65403));
#17733=EDGE_LOOP('',(#65404,#65405,#65406,#65407));
#17734=EDGE_LOOP('',(#65408,#65409,#65410));
#17735=EDGE_LOOP('',(#65411,#65412,#65413,#65414,#65415));
#17736=EDGE_LOOP('',(#65416,#65417,#65418,#65419,#65420));
#17737=EDGE_LOOP('',(#65421,#65422,#65423));
#17738=EDGE_LOOP('',(#65424,#65425,#65426,#65427));
#17739=EDGE_LOOP('',(#65428,#65429,#65430,#65431));
#17740=EDGE_LOOP('',(#65432,#65433,#65434,#65435));
#17741=EDGE_LOOP('',(#65436,#65437,#65438,#65439));
#17742=EDGE_LOOP('',(#65440,#65441,#65442,#65443,#65444));
#17743=EDGE_LOOP('',(#65445,#65446,#65447,#65448));
#17744=EDGE_LOOP('',(#65449,#65450,#65451,#65452));
#17745=EDGE_LOOP('',(#65453,#65454,#65455,#65456));
#17746=EDGE_LOOP('',(#65457,#65458,#65459,#65460,#65461));
#17747=EDGE_LOOP('',(#65462,#65463,#65464,#65465,#65466,#65467));
#17748=EDGE_LOOP('',(#65468,#65469,#65470,#65471,#65472,#65473,#65474));
#17749=EDGE_LOOP('',(#65475,#65476,#65477,#65478,#65479,#65480));
#17750=EDGE_LOOP('',(#65481,#65482,#65483,#65484));
#17751=EDGE_LOOP('',(#65485,#65486,#65487,#65488));
#17752=EDGE_LOOP('',(#65489,#65490,#65491,#65492,#65493,#65494,#65495));
#17753=EDGE_LOOP('',(#65496,#65497,#65498));
#17754=EDGE_LOOP('',(#65499,#65500,#65501));
#17755=EDGE_LOOP('',(#65502,#65503,#65504,#65505,#65506,#65507,#65508,#65509,
#65510));
#17756=EDGE_LOOP('',(#65511,#65512,#65513,#65514,#65515));
#17757=EDGE_LOOP('',(#65516,#65517,#65518,#65519,#65520,#65521));
#17758=EDGE_LOOP('',(#65522,#65523,#65524,#65525,#65526));
#17759=EDGE_LOOP('',(#65527,#65528,#65529,#65530));
#17760=EDGE_LOOP('',(#65531,#65532,#65533,#65534));
#17761=EDGE_LOOP('',(#65535,#65536,#65537,#65538));
#17762=EDGE_LOOP('',(#65539,#65540,#65541,#65542));
#17763=EDGE_LOOP('',(#65543,#65544,#65545,#65546,#65547,#65548,#65549,#65550));
#17764=EDGE_LOOP('',(#65551,#65552,#65553));
#17765=EDGE_LOOP('',(#65554,#65555,#65556,#65557));
#17766=EDGE_LOOP('',(#65558,#65559,#65560,#65561));
#17767=EDGE_LOOP('',(#65562,#65563,#65564,#65565,#65566));
#17768=EDGE_LOOP('',(#65567,#65568,#65569,#65570));
#17769=EDGE_LOOP('',(#65571,#65572,#65573,#65574,#65575,#65576,#65577,#65578));
#17770=EDGE_LOOP('',(#65579,#65580,#65581,#65582));
#17771=EDGE_LOOP('',(#65583,#65584,#65585,#65586));
#17772=EDGE_LOOP('',(#65587,#65588,#65589,#65590,#65591,#65592,#65593,#65594));
#17773=EDGE_LOOP('',(#65595,#65596,#65597,#65598));
#17774=EDGE_LOOP('',(#65599,#65600,#65601,#65602));
#17775=EDGE_LOOP('',(#65603,#65604,#65605,#65606,#65607,#65608,#65609,#65610));
#17776=EDGE_LOOP('',(#65611,#65612,#65613,#65614));
#17777=EDGE_LOOP('',(#65615,#65616,#65617,#65618,#65619,#65620,#65621));
#17778=EDGE_LOOP('',(#65622,#65623,#65624,#65625));
#17779=EDGE_LOOP('',(#65626,#65627,#65628,#65629,#65630,#65631,#65632));
#17780=EDGE_LOOP('',(#65633,#65634,#65635,#65636));
#17781=EDGE_LOOP('',(#65637,#65638,#65639,#65640));
#17782=EDGE_LOOP('',(#65641,#65642,#65643,#65644,#65645,#65646,#65647,#65648));
#17783=EDGE_LOOP('',(#65649,#65650,#65651,#65652));
#17784=EDGE_LOOP('',(#65653,#65654,#65655,#65656,#65657));
#17785=EDGE_LOOP('',(#65658,#65659,#65660,#65661));
#17786=EDGE_LOOP('',(#65662,#65663,#65664,#65665));
#17787=EDGE_LOOP('',(#65666,#65667,#65668));
#17788=EDGE_LOOP('',(#65669,#65670,#65671,#65672));
#17789=EDGE_LOOP('',(#65673,#65674,#65675,#65676,#65677,#65678));
#17790=EDGE_LOOP('',(#65679,#65680,#65681));
#17791=EDGE_LOOP('',(#65682,#65683,#65684,#65685));
#17792=EDGE_LOOP('',(#65686,#65687,#65688,#65689));
#17793=EDGE_LOOP('',(#65690,#65691,#65692,#65693));
#17794=EDGE_LOOP('',(#65694,#65695,#65696,#65697,#65698));
#17795=EDGE_LOOP('',(#65699,#65700,#65701,#65702,#65703,#65704,#65705));
#17796=EDGE_LOOP('',(#65706,#65707,#65708,#65709,#65710,#65711,#65712));
#17797=EDGE_LOOP('',(#65713,#65714,#65715,#65716,#65717,#65718,#65719,#65720));
#17798=EDGE_LOOP('',(#65721,#65722,#65723,#65724,#65725,#65726,#65727,#65728));
#17799=EDGE_LOOP('',(#65729,#65730,#65731,#65732,#65733,#65734,#65735,#65736,
#65737,#65738,#65739,#65740,#65741,#65742,#65743));
#17800=EDGE_LOOP('',(#65744,#65745,#65746,#65747));
#17801=EDGE_LOOP('',(#65748,#65749,#65750,#65751,#65752));
#17802=EDGE_LOOP('',(#65753,#65754,#65755,#65756,#65757));
#17803=EDGE_LOOP('',(#65758,#65759,#65760,#65761,#65762));
#17804=EDGE_LOOP('',(#65763,#65764,#65765,#65766));
#17805=EDGE_LOOP('',(#65767,#65768,#65769,#65770));
#17806=EDGE_LOOP('',(#65771,#65772,#65773,#65774,#65775,#65776,#65777));
#17807=EDGE_LOOP('',(#65778,#65779,#65780,#65781,#65782,#65783,#65784,#65785,
#65786,#65787));
#17808=EDGE_LOOP('',(#65788,#65789,#65790,#65791,#65792,#65793));
#17809=EDGE_LOOP('',(#65794,#65795,#65796,#65797,#65798,#65799,#65800));
#17810=EDGE_LOOP('',(#65801,#65802,#65803,#65804,#65805,#65806));
#17811=EDGE_LOOP('',(#65807,#65808,#65809,#65810,#65811,#65812));
#17812=EDGE_LOOP('',(#65813,#65814,#65815,#65816));
#17813=EDGE_LOOP('',(#65817,#65818,#65819,#65820,#65821,#65822));
#17814=EDGE_LOOP('',(#65823,#65824,#65825,#65826));
#17815=EDGE_LOOP('',(#65827,#65828,#65829,#65830));
#17816=EDGE_LOOP('',(#65831,#65832,#65833,#65834));
#17817=EDGE_LOOP('',(#65835,#65836,#65837,#65838,#65839,#65840,#65841));
#17818=EDGE_LOOP('',(#65842,#65843,#65844,#65845,#65846));
#17819=EDGE_LOOP('',(#65847,#65848,#65849,#65850,#65851,#65852));
#17820=EDGE_LOOP('',(#65853,#65854,#65855,#65856,#65857));
#17821=EDGE_LOOP('',(#65858,#65859,#65860,#65861));
#17822=EDGE_LOOP('',(#65862,#65863,#65864,#65865));
#17823=EDGE_LOOP('',(#65866,#65867,#65868,#65869));
#17824=EDGE_LOOP('',(#65870,#65871,#65872,#65873));
#17825=EDGE_LOOP('',(#65874,#65875,#65876,#65877));
#17826=EDGE_LOOP('',(#65878,#65879,#65880,#65881));
#17827=EDGE_LOOP('',(#65882,#65883,#65884,#65885));
#17828=EDGE_LOOP('',(#65886,#65887,#65888,#65889));
#17829=EDGE_LOOP('',(#65890,#65891,#65892,#65893));
#17830=EDGE_LOOP('',(#65894,#65895,#65896,#65897));
#17831=EDGE_LOOP('',(#65898,#65899,#65900,#65901,#65902,#65903,#65904,#65905));
#17832=EDGE_LOOP('',(#65906,#65907,#65908,#65909,#65910,#65911,#65912,#65913,
#65914,#65915,#65916,#65917));
#17833=EDGE_LOOP('',(#65918,#65919,#65920,#65921));
#17834=EDGE_LOOP('',(#65922,#65923,#65924,#65925,#65926,#65927));
#17835=EDGE_LOOP('',(#65928,#65929,#65930,#65931));
#17836=EDGE_LOOP('',(#65932,#65933,#65934,#65935));
#17837=EDGE_LOOP('',(#65936,#65937,#65938,#65939));
#17838=EDGE_LOOP('',(#65940,#65941,#65942,#65943,#65944,#65945));
#17839=EDGE_LOOP('',(#65946,#65947,#65948,#65949,#65950,#65951));
#17840=EDGE_LOOP('',(#65952,#65953,#65954,#65955,#65956,#65957,#65958));
#17841=EDGE_LOOP('',(#65959,#65960,#65961,#65962));
#17842=EDGE_LOOP('',(#65963,#65964,#65965,#65966));
#17843=EDGE_LOOP('',(#65967,#65968,#65969,#65970));
#17844=EDGE_LOOP('',(#65971,#65972,#65973,#65974));
#17845=EDGE_LOOP('',(#65975,#65976,#65977,#65978,#65979,#65980,#65981));
#17846=EDGE_LOOP('',(#65982,#65983,#65984,#65985));
#17847=EDGE_LOOP('',(#65986,#65987,#65988,#65989));
#17848=EDGE_LOOP('',(#65990,#65991,#65992,#65993));
#17849=EDGE_LOOP('',(#65994,#65995,#65996));
#17850=EDGE_LOOP('',(#65997,#65998,#65999,#66000,#66001));
#17851=EDGE_LOOP('',(#66002,#66003,#66004,#66005,#66006));
#17852=EDGE_LOOP('',(#66007,#66008,#66009,#66010));
#17853=EDGE_LOOP('',(#66011,#66012,#66013,#66014));
#17854=EDGE_LOOP('',(#66015,#66016,#66017,#66018,#66019,#66020));
#17855=EDGE_LOOP('',(#66021,#66022,#66023,#66024));
#17856=EDGE_LOOP('',(#66025,#66026,#66027,#66028));
#17857=EDGE_LOOP('',(#66029,#66030,#66031,#66032));
#17858=EDGE_LOOP('',(#66033,#66034,#66035,#66036));
#17859=EDGE_LOOP('',(#66037,#66038,#66039,#66040));
#17860=EDGE_LOOP('',(#66041,#66042,#66043,#66044,#66045));
#17861=EDGE_LOOP('',(#66046,#66047,#66048,#66049,#66050,#66051,#66052,#66053));
#17862=EDGE_LOOP('',(#66054,#66055,#66056));
#17863=EDGE_LOOP('',(#66057,#66058,#66059,#66060));
#17864=EDGE_LOOP('',(#66061,#66062,#66063,#66064));
#17865=EDGE_LOOP('',(#66065,#66066,#66067,#66068));
#17866=EDGE_LOOP('',(#66069,#66070,#66071,#66072));
#17867=EDGE_LOOP('',(#66073,#66074,#66075,#66076));
#17868=EDGE_LOOP('',(#66077,#66078,#66079,#66080));
#17869=EDGE_LOOP('',(#66081,#66082,#66083,#66084));
#17870=EDGE_LOOP('',(#66085,#66086,#66087,#66088));
#17871=EDGE_LOOP('',(#66089,#66090,#66091,#66092));
#17872=EDGE_LOOP('',(#66093,#66094,#66095,#66096));
#17873=EDGE_LOOP('',(#66097,#66098,#66099,#66100));
#17874=EDGE_LOOP('',(#66101,#66102,#66103,#66104));
#17875=EDGE_LOOP('',(#66105,#66106,#66107,#66108));
#17876=EDGE_LOOP('',(#66109,#66110,#66111,#66112));
#17877=EDGE_LOOP('',(#66113,#66114,#66115,#66116));
#17878=EDGE_LOOP('',(#66117,#66118,#66119,#66120));
#17879=EDGE_LOOP('',(#66121,#66122,#66123,#66124));
#17880=EDGE_LOOP('',(#66125,#66126,#66127,#66128));
#17881=EDGE_LOOP('',(#66129,#66130,#66131,#66132));
#17882=EDGE_LOOP('',(#66133,#66134,#66135,#66136));
#17883=EDGE_LOOP('',(#66137,#66138,#66139,#66140));
#17884=EDGE_LOOP('',(#66141,#66142,#66143,#66144));
#17885=EDGE_LOOP('',(#66145,#66146,#66147,#66148));
#17886=EDGE_LOOP('',(#66149,#66150,#66151,#66152));
#17887=EDGE_LOOP('',(#66153,#66154,#66155,#66156));
#17888=EDGE_LOOP('',(#66157,#66158,#66159,#66160));
#17889=EDGE_LOOP('',(#66161,#66162,#66163,#66164));
#17890=EDGE_LOOP('',(#66165,#66166,#66167,#66168));
#17891=EDGE_LOOP('',(#66169,#66170,#66171,#66172));
#17892=EDGE_LOOP('',(#66173,#66174,#66175,#66176));
#17893=EDGE_LOOP('',(#66177,#66178,#66179,#66180));
#17894=EDGE_LOOP('',(#66181,#66182,#66183,#66184));
#17895=EDGE_LOOP('',(#66185,#66186,#66187,#66188));
#17896=EDGE_LOOP('',(#66189,#66190,#66191,#66192));
#17897=EDGE_LOOP('',(#66193,#66194,#66195,#66196));
#17898=EDGE_LOOP('',(#66197,#66198,#66199,#66200));
#17899=EDGE_LOOP('',(#66201,#66202,#66203,#66204));
#17900=EDGE_LOOP('',(#66205,#66206,#66207,#66208));
#17901=EDGE_LOOP('',(#66209,#66210,#66211,#66212));
#17902=EDGE_LOOP('',(#66213,#66214,#66215,#66216));
#17903=EDGE_LOOP('',(#66217,#66218,#66219,#66220));
#17904=EDGE_LOOP('',(#66221,#66222,#66223,#66224));
#17905=EDGE_LOOP('',(#66225,#66226,#66227,#66228));
#17906=EDGE_LOOP('',(#66229,#66230,#66231,#66232));
#17907=EDGE_LOOP('',(#66233,#66234,#66235,#66236,#66237,#66238,#66239,#66240));
#17908=EDGE_LOOP('',(#66241,#66242,#66243,#66244,#66245));
#17909=EDGE_LOOP('',(#66246,#66247,#66248,#66249,#66250,#66251));
#17910=EDGE_LOOP('',(#66252,#66253,#66254));
#17911=EDGE_LOOP('',(#66255,#66256,#66257,#66258));
#17912=EDGE_LOOP('',(#66259,#66260,#66261,#66262));
#17913=EDGE_LOOP('',(#66263,#66264,#66265,#66266,#66267,#66268,#66269));
#17914=EDGE_LOOP('',(#66270,#66271,#66272,#66273,#66274,#66275,#66276,#66277));
#17915=EDGE_LOOP('',(#66278,#66279,#66280,#66281,#66282));
#17916=EDGE_LOOP('',(#66283,#66284,#66285,#66286));
#17917=EDGE_LOOP('',(#66287,#66288,#66289,#66290,#66291));
#17918=EDGE_LOOP('',(#66292,#66293,#66294,#66295,#66296));
#17919=EDGE_LOOP('',(#66297,#66298,#66299,#66300,#66301,#66302));
#17920=EDGE_LOOP('',(#66303,#66304,#66305,#66306,#66307));
#17921=EDGE_LOOP('',(#66308,#66309,#66310,#66311));
#17922=EDGE_LOOP('',(#66312,#66313,#66314,#66315));
#17923=EDGE_LOOP('',(#66316,#66317,#66318,#66319));
#17924=EDGE_LOOP('',(#66320,#66321,#66322,#66323,#66324));
#17925=EDGE_LOOP('',(#66325,#66326,#66327,#66328));
#17926=EDGE_LOOP('',(#66329,#66330,#66331,#66332));
#17927=EDGE_LOOP('',(#66333,#66334,#66335,#66336));
#17928=EDGE_LOOP('',(#66337,#66338,#66339,#66340));
#17929=EDGE_LOOP('',(#66341,#66342,#66343,#66344,#66345));
#17930=EDGE_LOOP('',(#66346,#66347,#66348,#66349));
#17931=EDGE_LOOP('',(#66350,#66351,#66352,#66353,#66354,#66355));
#17932=EDGE_LOOP('',(#66356,#66357,#66358,#66359));
#17933=EDGE_LOOP('',(#66360,#66361,#66362,#66363,#66364,#66365,#66366,#66367,
#66368,#66369,#66370,#66371,#66372,#66373));
#17934=EDGE_LOOP('',(#66374,#66375,#66376,#66377,#66378,#66379,#66380,#66381));
#17935=EDGE_LOOP('',(#66382,#66383,#66384,#66385,#66386,#66387,#66388,#66389));
#17936=EDGE_LOOP('',(#66390));
#17937=EDGE_LOOP('',(#66391,#66392,#66393,#66394));
#17938=EDGE_LOOP('',(#66395,#66396,#66397,#66398));
#17939=EDGE_LOOP('',(#66399,#66400,#66401,#66402,#66403,#66404,#66405));
#17940=EDGE_LOOP('',(#66406,#66407,#66408,#66409));
#17941=EDGE_LOOP('',(#66410,#66411,#66412,#66413,#66414,#66415,#66416));
#17942=EDGE_LOOP('',(#66417,#66418,#66419,#66420));
#17943=EDGE_LOOP('',(#66421,#66422,#66423,#66424));
#17944=EDGE_LOOP('',(#66425,#66426,#66427,#66428));
#17945=EDGE_LOOP('',(#66429,#66430,#66431,#66432,#66433,#66434,#66435));
#17946=EDGE_LOOP('',(#66436,#66437,#66438,#66439));
#17947=EDGE_LOOP('',(#66440,#66441,#66442,#66443));
#17948=EDGE_LOOP('',(#66444,#66445,#66446,#66447,#66448,#66449));
#17949=EDGE_LOOP('',(#66450,#66451,#66452,#66453));
#17950=EDGE_LOOP('',(#66454,#66455,#66456,#66457));
#17951=EDGE_LOOP('',(#66458,#66459,#66460,#66461));
#17952=EDGE_LOOP('',(#66462,#66463,#66464,#66465,#66466,#66467,#66468));
#17953=EDGE_LOOP('',(#66469,#66470,#66471));
#17954=EDGE_LOOP('',(#66472,#66473,#66474,#66475,#66476));
#17955=EDGE_LOOP('',(#66477,#66478,#66479,#66480));
#17956=EDGE_LOOP('',(#66481,#66482,#66483,#66484));
#17957=EDGE_LOOP('',(#66485,#66486,#66487,#66488));
#17958=EDGE_LOOP('',(#66489,#66490,#66491,#66492));
#17959=EDGE_LOOP('',(#66493,#66494,#66495,#66496));
#17960=EDGE_LOOP('',(#66497,#66498,#66499,#66500,#66501));
#17961=EDGE_LOOP('',(#66502,#66503,#66504,#66505,#66506,#66507));
#17962=EDGE_LOOP('',(#66508,#66509,#66510,#66511,#66512));
#17963=EDGE_LOOP('',(#66513,#66514,#66515,#66516));
#17964=EDGE_LOOP('',(#66517,#66518,#66519,#66520));
#17965=EDGE_LOOP('',(#66521,#66522,#66523,#66524,#66525,#66526,#66527,#66528,
#66529,#66530,#66531,#66532,#66533,#66534,#66535,#66536,#66537));
#17966=EDGE_LOOP('',(#66538,#66539,#66540));
#17967=EDGE_LOOP('',(#66541,#66542,#66543,#66544));
#17968=EDGE_LOOP('',(#66545,#66546,#66547,#66548,#66549,#66550));
#17969=EDGE_LOOP('',(#66551,#66552,#66553,#66554));
#17970=EDGE_LOOP('',(#66555,#66556,#66557,#66558,#66559,#66560,#66561,#66562,
#66563));
#17971=EDGE_LOOP('',(#66564,#66565,#66566,#66567));
#17972=EDGE_LOOP('',(#66568,#66569,#66570,#66571));
#17973=EDGE_LOOP('',(#66572,#66573,#66574,#66575));
#17974=EDGE_LOOP('',(#66576,#66577,#66578,#66579,#66580));
#17975=EDGE_LOOP('',(#66581,#66582,#66583,#66584));
#17976=EDGE_LOOP('',(#66585,#66586,#66587,#66588));
#17977=EDGE_LOOP('',(#66589,#66590,#66591,#66592));
#17978=EDGE_LOOP('',(#66593,#66594,#66595,#66596));
#17979=EDGE_LOOP('',(#66597,#66598,#66599,#66600,#66601,#66602,#66603,#66604));
#17980=EDGE_LOOP('',(#66605,#66606,#66607,#66608));
#17981=EDGE_LOOP('',(#66609,#66610,#66611,#66612));
#17982=EDGE_LOOP('',(#66613,#66614,#66615,#66616,#66617,#66618,#66619,#66620));
#17983=EDGE_LOOP('',(#66621,#66622,#66623,#66624));
#17984=EDGE_LOOP('',(#66625,#66626,#66627,#66628));
#17985=EDGE_LOOP('',(#66629,#66630,#66631,#66632));
#17986=EDGE_LOOP('',(#66633,#66634,#66635,#66636,#66637,#66638,#66639,#66640));
#17987=EDGE_LOOP('',(#66641,#66642,#66643,#66644));
#17988=EDGE_LOOP('',(#66645,#66646,#66647,#66648));
#17989=EDGE_LOOP('',(#66649,#66650,#66651,#66652,#66653,#66654,#66655,#66656,
#66657,#66658,#66659,#66660,#66661,#66662));
#17990=EDGE_LOOP('',(#66663,#66664,#66665,#66666,#66667,#66668));
#17991=EDGE_LOOP('',(#66669,#66670,#66671,#66672,#66673,#66674,#66675,#66676,
#66677,#66678,#66679,#66680));
#17992=EDGE_LOOP('',(#66681,#66682,#66683,#66684,#66685,#66686));
#17993=EDGE_LOOP('',(#66687,#66688,#66689,#66690));
#17994=EDGE_LOOP('',(#66691,#66692,#66693,#66694));
#17995=EDGE_LOOP('',(#66695,#66696,#66697,#66698));
#17996=EDGE_LOOP('',(#66699,#66700,#66701,#66702));
#17997=EDGE_LOOP('',(#66703,#66704,#66705,#66706,#66707,#66708,#66709,#66710,
#66711,#66712,#66713));
#17998=EDGE_LOOP('',(#66714,#66715,#66716,#66717,#66718));
#17999=EDGE_LOOP('',(#66719,#66720,#66721,#66722));
#18000=EDGE_LOOP('',(#66723,#66724,#66725,#66726));
#18001=EDGE_LOOP('',(#66727,#66728,#66729,#66730));
#18002=EDGE_LOOP('',(#66731,#66732,#66733,#66734));
#18003=EDGE_LOOP('',(#66735,#66736,#66737,#66738,#66739));
#18004=EDGE_LOOP('',(#66740,#66741,#66742,#66743));
#18005=EDGE_LOOP('',(#66744,#66745,#66746,#66747));
#18006=EDGE_LOOP('',(#66748,#66749,#66750,#66751));
#18007=EDGE_LOOP('',(#66752,#66753,#66754,#66755,#66756));
#18008=EDGE_LOOP('',(#66757,#66758,#66759,#66760));
#18009=EDGE_LOOP('',(#66761,#66762,#66763,#66764));
#18010=EDGE_LOOP('',(#66765,#66766,#66767,#66768));
#18011=EDGE_LOOP('',(#66769,#66770,#66771,#66772));
#18012=EDGE_LOOP('',(#66773,#66774,#66775,#66776));
#18013=EDGE_LOOP('',(#66777,#66778,#66779,#66780));
#18014=EDGE_LOOP('',(#66781,#66782,#66783,#66784));
#18015=EDGE_LOOP('',(#66785,#66786,#66787,#66788));
#18016=EDGE_LOOP('',(#66789,#66790,#66791,#66792));
#18017=EDGE_LOOP('',(#66793,#66794,#66795,#66796));
#18018=EDGE_LOOP('',(#66797,#66798,#66799,#66800));
#18019=EDGE_LOOP('',(#66801,#66802,#66803,#66804));
#18020=EDGE_LOOP('',(#66805,#66806,#66807,#66808,#66809,#66810,#66811,#66812,
#66813,#66814,#66815,#66816,#66817,#66818,#66819,#66820,#66821,#66822,#66823,
#66824,#66825,#66826,#66827,#66828,#66829,#66830,#66831,#66832,#66833,#66834));
#18021=EDGE_LOOP('',(#66835));
#18022=EDGE_LOOP('',(#66836));
#18023=EDGE_LOOP('',(#66837,#66838,#66839,#66840,#66841,#66842,#66843,#66844));
#18024=EDGE_LOOP('',(#66845,#66846,#66847,#66848,#66849,#66850,#66851,#66852));
#18025=EDGE_LOOP('',(#66853,#66854,#66855,#66856,#66857,#66858,#66859,#66860));
#18026=EDGE_LOOP('',(#66861,#66862,#66863,#66864,#66865,#66866,#66867,#66868));
#18027=EDGE_LOOP('',(#66869,#66870,#66871,#66872));
#18028=EDGE_LOOP('',(#66873,#66874,#66875,#66876,#66877,#66878,#66879,#66880));
#18029=EDGE_LOOP('',(#66881,#66882,#66883,#66884));
#18030=EDGE_LOOP('',(#66885,#66886,#66887,#66888,#66889,#66890));
#18031=EDGE_LOOP('',(#66891,#66892,#66893,#66894,#66895,#66896));
#18032=EDGE_LOOP('',(#66897,#66898,#66899,#66900,#66901,#66902));
#18033=EDGE_LOOP('',(#66903,#66904,#66905,#66906,#66907,#66908));
#18034=EDGE_LOOP('',(#66909,#66910,#66911,#66912,#66913));
#18035=EDGE_LOOP('',(#66914,#66915,#66916,#66917,#66918));
#18036=EDGE_LOOP('',(#66919,#66920,#66921,#66922,#66923));
#18037=EDGE_LOOP('',(#66924,#66925,#66926,#66927,#66928,#66929,#66930));
#18038=EDGE_LOOP('',(#66931,#66932,#66933,#66934));
#18039=EDGE_LOOP('',(#66935,#66936,#66937,#66938));
#18040=EDGE_LOOP('',(#66939,#66940,#66941,#66942,#66943,#66944));
#18041=EDGE_LOOP('',(#66945,#66946,#66947,#66948,#66949,#66950,#66951,#66952,
#66953,#66954));
#18042=EDGE_LOOP('',(#66955,#66956,#66957,#66958,#66959));
#18043=EDGE_LOOP('',(#66960,#66961,#66962,#66963));
#18044=EDGE_LOOP('',(#66964,#66965,#66966,#66967));
#18045=EDGE_LOOP('',(#66968,#66969,#66970,#66971));
#18046=EDGE_LOOP('',(#66972,#66973,#66974,#66975));
#18047=EDGE_LOOP('',(#66976,#66977,#66978,#66979));
#18048=EDGE_LOOP('',(#66980,#66981,#66982,#66983));
#18049=EDGE_LOOP('',(#66984,#66985,#66986,#66987,#66988,#66989,#66990,#66991,
#66992,#66993,#66994,#66995,#66996,#66997,#66998,#66999,#67000,#67001,#67002,
#67003,#67004,#67005,#67006,#67007,#67008,#67009,#67010,#67011,#67012,#67013,
#67014,#67015));
#18050=EDGE_LOOP('',(#67016,#67017,#67018,#67019));
#18051=EDGE_LOOP('',(#67020,#67021,#67022,#67023));
#18052=EDGE_LOOP('',(#67024,#67025,#67026,#67027,#67028,#67029));
#18053=EDGE_LOOP('',(#67030,#67031,#67032,#67033));
#18054=EDGE_LOOP('',(#67034,#67035,#67036,#67037));
#18055=EDGE_LOOP('',(#67038,#67039,#67040,#67041,#67042));
#18056=EDGE_LOOP('',(#67043,#67044,#67045,#67046));
#18057=EDGE_LOOP('',(#67047,#67048,#67049,#67050));
#18058=EDGE_LOOP('',(#67051,#67052,#67053,#67054));
#18059=EDGE_LOOP('',(#67055,#67056,#67057,#67058));
#18060=EDGE_LOOP('',(#67059,#67060,#67061,#67062));
#18061=EDGE_LOOP('',(#67063,#67064,#67065,#67066));
#18062=EDGE_LOOP('',(#67067,#67068,#67069,#67070,#67071,#67072));
#18063=EDGE_LOOP('',(#67073,#67074,#67075,#67076,#67077,#67078));
#18064=EDGE_LOOP('',(#67079,#67080,#67081,#67082));
#18065=EDGE_LOOP('',(#67083,#67084,#67085,#67086));
#18066=EDGE_LOOP('',(#67087,#67088,#67089,#67090,#67091,#67092,#67093,#67094,
#67095,#67096,#67097,#67098,#67099,#67100,#67101,#67102,#67103,#67104,#67105,
#67106,#67107,#67108,#67109));
#18067=EDGE_LOOP('',(#67110,#67111,#67112,#67113,#67114,#67115));
#18068=EDGE_LOOP('',(#67116,#67117,#67118,#67119));
#18069=EDGE_LOOP('',(#67120,#67121,#67122,#67123,#67124,#67125,#67126,#67127,
#67128,#67129,#67130,#67131));
#18070=EDGE_LOOP('',(#67132,#67133,#67134,#67135));
#18071=EDGE_LOOP('',(#67136,#67137,#67138,#67139,#67140,#67141,#67142,#67143,
#67144,#67145,#67146,#67147,#67148,#67149,#67150,#67151,#67152,#67153,#67154,
#67155,#67156,#67157,#67158,#67159,#67160,#67161,#67162,#67163));
#18072=EDGE_LOOP('',(#67164));
#18073=EDGE_LOOP('',(#67165,#67166,#67167,#67168,#67169,#67170,#67171,#67172,
#67173,#67174,#67175,#67176,#67177,#67178,#67179,#67180,#67181,#67182,#67183,
#67184,#67185,#67186,#67187,#67188,#67189,#67190,#67191,#67192,#67193,#67194,
#67195,#67196,#67197,#67198,#67199,#67200,#67201,#67202,#67203,#67204,#67205,
#67206,#67207,#67208,#67209,#67210,#67211,#67212,#67213,#67214,#67215,#67216,
#67217,#67218,#67219,#67220,#67221,#67222,#67223,#67224,#67225,#67226,#67227,
#67228,#67229));
#18074=EDGE_LOOP('',(#67230));
#18075=EDGE_LOOP('',(#67231));
#18076=EDGE_LOOP('',(#67232,#67233,#67234,#67235));
#18077=EDGE_LOOP('',(#67236,#67237,#67238,#67239,#67240,#67241,#67242,#67243,
#67244,#67245,#67246,#67247,#67248,#67249));
#18078=EDGE_LOOP('',(#67250,#67251,#67252,#67253));
#18079=EDGE_LOOP('',(#67254,#67255,#67256,#67257));
#18080=EDGE_LOOP('',(#67258,#67259,#67260,#67261));
#18081=EDGE_LOOP('',(#67262,#67263,#67264,#67265));
#18082=EDGE_LOOP('',(#67266,#67267,#67268,#67269));
#18083=EDGE_LOOP('',(#67270,#67271,#67272,#67273));
#18084=EDGE_LOOP('',(#67274,#67275,#67276,#67277,#67278,#67279));
#18085=EDGE_LOOP('',(#67280,#67281,#67282,#67283));
#18086=EDGE_LOOP('',(#67284,#67285,#67286,#67287,#67288,#67289,#67290,#67291,
#67292,#67293));
#18087=EDGE_LOOP('',(#67294,#67295,#67296,#67297,#67298));
#18088=EDGE_LOOP('',(#67299,#67300,#67301,#67302,#67303,#67304,#67305,#67306,
#67307,#67308,#67309,#67310,#67311,#67312,#67313,#67314));
#18089=EDGE_LOOP('',(#67315,#67316,#67317,#67318));
#18090=EDGE_LOOP('',(#67319,#67320,#67321,#67322,#67323,#67324,#67325,#67326,
#67327,#67328,#67329,#67330,#67331,#67332,#67333,#67334));
#18091=EDGE_LOOP('',(#67335,#67336,#67337,#67338,#67339,#67340,#67341,#67342,
#67343,#67344,#67345,#67346));
#18092=EDGE_LOOP('',(#67347,#67348,#67349,#67350));
#18093=EDGE_LOOP('',(#67351,#67352,#67353,#67354));
#18094=EDGE_LOOP('',(#67355,#67356,#67357,#67358));
#18095=EDGE_LOOP('',(#67359,#67360,#67361,#67362));
#18096=EDGE_LOOP('',(#67363,#67364,#67365,#67366));
#18097=EDGE_LOOP('',(#67367,#67368,#67369,#67370));
#18098=EDGE_LOOP('',(#67371,#67372,#67373,#67374));
#18099=EDGE_LOOP('',(#67375,#67376,#67377,#67378));
#18100=EDGE_LOOP('',(#67379,#67380,#67381,#67382));
#18101=EDGE_LOOP('',(#67383,#67384,#67385,#67386));
#18102=EDGE_LOOP('',(#67387,#67388,#67389,#67390));
#18103=EDGE_LOOP('',(#67391,#67392,#67393,#67394));
#18104=EDGE_LOOP('',(#67395,#67396,#67397,#67398));
#18105=EDGE_LOOP('',(#67399,#67400,#67401,#67402));
#18106=EDGE_LOOP('',(#67403,#67404,#67405,#67406));
#18107=EDGE_LOOP('',(#67407,#67408,#67409,#67410,#67411,#67412,#67413,#67414,
#67415,#67416,#67417,#67418,#67419,#67420,#67421,#67422,#67423));
#18108=EDGE_LOOP('',(#67424,#67425,#67426,#67427));
#18109=EDGE_LOOP('',(#67428,#67429,#67430,#67431));
#18110=EDGE_LOOP('',(#67432,#67433,#67434,#67435));
#18111=EDGE_LOOP('',(#67436,#67437,#67438,#67439));
#18112=EDGE_LOOP('',(#67440,#67441,#67442,#67443,#67444,#67445,#67446,#67447,
#67448));
#18113=EDGE_LOOP('',(#67449,#67450,#67451,#67452));
#18114=EDGE_LOOP('',(#67453,#67454,#67455,#67456,#67457,#67458,#67459,#67460));
#18115=EDGE_LOOP('',(#67461,#67462,#67463,#67464));
#18116=EDGE_LOOP('',(#67465,#67466,#67467,#67468,#67469,#67470,#67471,#67472,
#67473,#67474,#67475,#67476));
#18117=EDGE_LOOP('',(#67477,#67478,#67479,#67480,#67481,#67482,#67483,#67484));
#18118=EDGE_LOOP('',(#67485));
#18119=EDGE_LOOP('',(#67486));
#18120=EDGE_LOOP('',(#67487,#67488,#67489,#67490,#67491,#67492,#67493,#67494,
#67495,#67496,#67497,#67498,#67499,#67500,#67501,#67502,#67503,#67504,#67505,
#67506));
#18121=EDGE_LOOP('',(#67507,#67508,#67509,#67510,#67511,#67512,#67513,#67514));
#18122=EDGE_LOOP('',(#67515,#67516,#67517,#67518,#67519,#67520,#67521,#67522));
#18123=EDGE_LOOP('',(#67523,#67524,#67525,#67526,#67527,#67528,#67529,#67530));
#18124=EDGE_LOOP('',(#67531,#67532,#67533,#67534,#67535,#67536,#67537,#67538));
#18125=EDGE_LOOP('',(#67539,#67540,#67541,#67542));
#18126=EDGE_LOOP('',(#67543,#67544,#67545,#67546));
#18127=EDGE_LOOP('',(#67547,#67548,#67549,#67550));
#18128=EDGE_LOOP('',(#67551,#67552,#67553,#67554));
#18129=EDGE_LOOP('',(#67555,#67556,#67557,#67558));
#18130=EDGE_LOOP('',(#67559,#67560,#67561,#67562));
#18131=EDGE_LOOP('',(#67563,#67564,#67565,#67566));
#18132=EDGE_LOOP('',(#67567,#67568,#67569,#67570));
#18133=EDGE_LOOP('',(#67571,#67572,#67573,#67574));
#18134=EDGE_LOOP('',(#67575,#67576,#67577,#67578));
#18135=EDGE_LOOP('',(#67579,#67580,#67581,#67582));
#18136=EDGE_LOOP('',(#67583,#67584,#67585,#67586));
#18137=EDGE_LOOP('',(#67587,#67588,#67589,#67590));
#18138=EDGE_LOOP('',(#67591,#67592,#67593,#67594));
#18139=EDGE_LOOP('',(#67595,#67596,#67597,#67598));
#18140=EDGE_LOOP('',(#67599,#67600,#67601,#67602));
#18141=EDGE_LOOP('',(#67603,#67604,#67605,#67606,#67607,#67608,#67609,#67610));
#18142=EDGE_LOOP('',(#67611,#67612,#67613,#67614));
#18143=EDGE_LOOP('',(#67615,#67616,#67617,#67618,#67619,#67620));
#18144=EDGE_LOOP('',(#67621,#67622,#67623,#67624));
#18145=EDGE_LOOP('',(#67625,#67626,#67627,#67628,#67629,#67630));
#18146=EDGE_LOOP('',(#67631,#67632,#67633,#67634));
#18147=EDGE_LOOP('',(#67635,#67636,#67637,#67638,#67639,#67640,#67641));
#18148=EDGE_LOOP('',(#67642,#67643,#67644,#67645));
#18149=EDGE_LOOP('',(#67646,#67647,#67648,#67649));
#18150=EDGE_LOOP('',(#67650,#67651,#67652,#67653));
#18151=EDGE_LOOP('',(#67654,#67655,#67656,#67657,#67658,#67659));
#18152=EDGE_LOOP('',(#67660,#67661,#67662,#67663));
#18153=EDGE_LOOP('',(#67664,#67665,#67666,#67667));
#18154=EDGE_LOOP('',(#67668,#67669,#67670,#67671));
#18155=EDGE_LOOP('',(#67672,#67673,#67674,#67675));
#18156=EDGE_LOOP('',(#67676,#67677,#67678,#67679));
#18157=EDGE_LOOP('',(#67680));
#18158=EDGE_LOOP('',(#67681));
#18159=EDGE_LOOP('',(#67682));
#18160=EDGE_LOOP('',(#67683));
#18161=EDGE_LOOP('',(#67684,#67685,#67686,#67687));
#18162=EDGE_LOOP('',(#67688,#67689));
#18163=EDGE_LOOP('',(#67690,#67691,#67692,#67693));
#18164=EDGE_LOOP('',(#67694,#67695,#67696,#67697));
#18165=EDGE_LOOP('',(#67698,#67699));
#18166=EDGE_LOOP('',(#67700,#67701,#67702,#67703));
#18167=EDGE_LOOP('',(#67704,#67705,#67706,#67707));
#18168=EDGE_LOOP('',(#67708));
#18169=EDGE_LOOP('',(#67709));
#18170=EDGE_LOOP('',(#67710,#67711,#67712,#67713));
#18171=EDGE_LOOP('',(#67714,#67715,#67716,#67717,#67718,#67719,#67720,#67721));
#18172=EDGE_LOOP('',(#67722));
#18173=EDGE_LOOP('',(#67723));
#18174=EDGE_LOOP('',(#67724,#67725,#67726,#67727,#67728));
#18175=EDGE_LOOP('',(#67729,#67730,#67731,#67732,#67733));
#18176=EDGE_LOOP('',(#67734,#67735,#67736,#67737));
#18177=EDGE_LOOP('',(#67738));
#18178=EDGE_LOOP('',(#67739));
#18179=EDGE_LOOP('',(#67740));
#18180=EDGE_LOOP('',(#67741));
#18181=EDGE_LOOP('',(#67742));
#18182=EDGE_LOOP('',(#67743));
#18183=EDGE_LOOP('',(#67744,#67745,#67746,#67747));
#18184=EDGE_LOOP('',(#67748,#67749,#67750,#67751,#67752,#67753));
#18185=EDGE_LOOP('',(#67754,#67755,#67756,#67757));
#18186=EDGE_LOOP('',(#67758,#67759,#67760,#67761,#67762,#67763,#67764,#67765,
#67766));
#18187=EDGE_LOOP('',(#67767,#67768,#67769,#67770,#67771,#67772,#67773,#67774,
#67775));
#18188=EDGE_LOOP('',(#67776));
#18189=EDGE_LOOP('',(#67777,#67778,#67779,#67780,#67781,#67782,#67783));
#18190=EDGE_LOOP('',(#67784));
#18191=EDGE_LOOP('',(#67785));
#18192=EDGE_LOOP('',(#67786));
#18193=EDGE_LOOP('',(#67787));
#18194=EDGE_LOOP('',(#67788,#67789,#67790,#67791));
#18195=EDGE_LOOP('',(#67792,#67793,#67794,#67795));
#18196=EDGE_LOOP('',(#67796,#67797,#67798,#67799));
#18197=EDGE_LOOP('',(#67800,#67801,#67802,#67803));
#18198=EDGE_LOOP('',(#67804,#67805,#67806,#67807,#67808,#67809,#67810,#67811));
#18199=EDGE_LOOP('',(#67812,#67813,#67814,#67815,#67816,#67817,#67818,#67819));
#18200=EDGE_LOOP('',(#67820,#67821,#67822,#67823));
#18201=EDGE_LOOP('',(#67824,#67825,#67826,#67827));
#18202=EDGE_LOOP('',(#67828,#67829,#67830,#67831));
#18203=EDGE_LOOP('',(#67832,#67833,#67834,#67835));
#18204=EDGE_LOOP('',(#67836,#67837,#67838,#67839));
#18205=EDGE_LOOP('',(#67840,#67841,#67842,#67843));
#18206=EDGE_LOOP('',(#67844,#67845,#67846,#67847));
#18207=EDGE_LOOP('',(#67848,#67849,#67850,#67851));
#18208=EDGE_LOOP('',(#67852,#67853,#67854,#67855));
#18209=EDGE_LOOP('',(#67856,#67857,#67858,#67859));
#18210=EDGE_LOOP('',(#67860,#67861,#67862,#67863));
#18211=EDGE_LOOP('',(#67864,#67865,#67866,#67867));
#18212=EDGE_LOOP('',(#67868,#67869,#67870,#67871));
#18213=EDGE_LOOP('',(#67872,#67873,#67874,#67875));
#18214=EDGE_LOOP('',(#67876,#67877,#67878,#67879));
#18215=EDGE_LOOP('',(#67880,#67881,#67882,#67883));
#18216=EDGE_LOOP('',(#67884,#67885,#67886,#67887));
#18217=EDGE_LOOP('',(#67888,#67889,#67890,#67891));
#18218=EDGE_LOOP('',(#67892,#67893,#67894,#67895));
#18219=EDGE_LOOP('',(#67896,#67897,#67898,#67899));
#18220=EDGE_LOOP('',(#67900,#67901,#67902,#67903));
#18221=EDGE_LOOP('',(#67904,#67905,#67906,#67907));
#18222=EDGE_LOOP('',(#67908,#67909,#67910,#67911));
#18223=EDGE_LOOP('',(#67912,#67913,#67914,#67915));
#18224=EDGE_LOOP('',(#67916,#67917,#67918,#67919));
#18225=EDGE_LOOP('',(#67920,#67921,#67922,#67923,#67924,#67925,#67926,#67927,
#67928,#67929,#67930,#67931,#67932,#67933,#67934,#67935));
#18226=EDGE_LOOP('',(#67936,#67937,#67938,#67939));
#18227=EDGE_LOOP('',(#67940,#67941,#67942,#67943,#67944,#67945,#67946,#67947,
#67948,#67949,#67950,#67951,#67952,#67953,#67954,#67955));
#18228=EDGE_LOOP('',(#67956,#67957,#67958,#67959));
#18229=EDGE_LOOP('',(#67960,#67961,#67962,#67963));
#18230=EDGE_LOOP('',(#67964,#67965,#67966,#67967,#67968,#67969,#67970,#67971,
#67972,#67973,#67974,#67975,#67976,#67977,#67978,#67979));
#18231=EDGE_LOOP('',(#67980,#67981,#67982,#67983));
#18232=EDGE_LOOP('',(#67984,#67985,#67986,#67987,#67988,#67989,#67990,#67991,
#67992,#67993,#67994,#67995,#67996,#67997,#67998,#67999));
#18233=EDGE_LOOP('',(#68000,#68001,#68002,#68003));
#18234=EDGE_LOOP('',(#68004,#68005,#68006,#68007,#68008));
#18235=EDGE_LOOP('',(#68009,#68010,#68011,#68012,#68013));
#18236=EDGE_LOOP('',(#68014,#68015,#68016,#68017));
#18237=EDGE_LOOP('',(#68018,#68019,#68020,#68021,#68022));
#18238=EDGE_LOOP('',(#68023,#68024,#68025,#68026,#68027));
#18239=EDGE_LOOP('',(#68028,#68029,#68030,#68031,#68032,#68033,#68034,#68035,
#68036,#68037));
#18240=EDGE_LOOP('',(#68038,#68039,#68040,#68041));
#18241=EDGE_LOOP('',(#68042,#68043,#68044,#68045,#68046,#68047,#68048,#68049,
#68050,#68051,#68052));
#18242=EDGE_LOOP('',(#68053,#68054,#68055,#68056));
#18243=EDGE_LOOP('',(#68057));
#18244=EDGE_LOOP('',(#68058));
#18245=EDGE_LOOP('',(#68059,#68060,#68061,#68062));
#18246=EDGE_LOOP('',(#68063,#68064,#68065,#68066));
#18247=EDGE_LOOP('',(#68067,#68068,#68069));
#18248=EDGE_LOOP('',(#68070,#68071,#68072,#68073,#68074,#68075,#68076,#68077,
#68078));
#18249=EDGE_LOOP('',(#68079,#68080,#68081,#68082,#68083,#68084,#68085,#68086));
#18250=EDGE_LOOP('',(#68087,#68088,#68089,#68090));
#18251=EDGE_LOOP('',(#68091,#68092,#68093,#68094));
#18252=EDGE_LOOP('',(#68095,#68096,#68097));
#18253=EDGE_LOOP('',(#68098,#68099,#68100,#68101));
#18254=EDGE_LOOP('',(#68102,#68103,#68104,#68105));
#18255=EDGE_LOOP('',(#68106,#68107,#68108,#68109));
#18256=EDGE_LOOP('',(#68110,#68111,#68112,#68113));
#18257=EDGE_LOOP('',(#68114));
#18258=EDGE_LOOP('',(#68115,#68116));
#18259=EDGE_LOOP('',(#68117,#68118,#68119,#68120,#68121));
#18260=EDGE_LOOP('',(#68122,#68123,#68124,#68125,#68126));
#18261=EDGE_LOOP('',(#68127,#68128,#68129,#68130,#68131,#68132));
#18262=EDGE_LOOP('',(#68133,#68134,#68135,#68136,#68137,#68138));
#18263=EDGE_LOOP('',(#68139,#68140,#68141,#68142,#68143));
#18264=EDGE_LOOP('',(#68144,#68145,#68146,#68147,#68148));
#18265=EDGE_LOOP('',(#68149,#68150,#68151,#68152));
#18266=EDGE_LOOP('',(#68153,#68154,#68155,#68156));
#18267=EDGE_LOOP('',(#68157));
#18268=EDGE_LOOP('',(#68158));
#18269=EDGE_LOOP('',(#68159,#68160,#68161,#68162));
#18270=EDGE_LOOP('',(#68163,#68164));
#18271=EDGE_LOOP('',(#68165));
#18272=EDGE_LOOP('',(#68166,#68167,#68168,#68169));
#18273=EDGE_LOOP('',(#68170,#68171,#68172,#68173));
#18274=EDGE_LOOP('',(#68174,#68175,#68176,#68177,#68178,#68179,#68180,#68181,
#68182));
#18275=EDGE_LOOP('',(#68183));
#18276=EDGE_LOOP('',(#68184));
#18277=EDGE_LOOP('',(#68185,#68186,#68187,#68188,#68189));
#18278=EDGE_LOOP('',(#68190,#68191,#68192,#68193));
#18279=EDGE_LOOP('',(#68194,#68195,#68196,#68197));
#18280=EDGE_LOOP('',(#68198,#68199,#68200,#68201));
#18281=EDGE_LOOP('',(#68202,#68203,#68204,#68205,#68206,#68207,#68208,#68209));
#18282=EDGE_LOOP('',(#68210));
#18283=EDGE_LOOP('',(#68211,#68212,#68213,#68214));
#18284=EDGE_LOOP('',(#68215,#68216,#68217,#68218));
#18285=EDGE_LOOP('',(#68219,#68220,#68221,#68222));
#18286=EDGE_LOOP('',(#68223,#68224,#68225,#68226));
#18287=EDGE_LOOP('',(#68227,#68228,#68229,#68230));
#18288=EDGE_LOOP('',(#68231,#68232,#68233,#68234));
#18289=EDGE_LOOP('',(#68235,#68236));
#18290=EDGE_LOOP('',(#68237,#68238));
#18291=EDGE_LOOP('',(#68239,#68240,#68241,#68242));
#18292=EDGE_LOOP('',(#68243,#68244,#68245,#68246));
#18293=EDGE_LOOP('',(#68247,#68248,#68249,#68250));
#18294=EDGE_LOOP('',(#68251,#68252,#68253,#68254));
#18295=EDGE_LOOP('',(#68255,#68256,#68257,#68258));
#18296=EDGE_LOOP('',(#68259,#68260,#68261,#68262));
#18297=EDGE_LOOP('',(#68263,#68264,#68265,#68266,#68267,#68268,#68269,#68270));
#18298=EDGE_LOOP('',(#68271));
#18299=EDGE_LOOP('',(#68272,#68273,#68274,#68275));
#18300=EDGE_LOOP('',(#68276,#68277,#68278,#68279,#68280));
#18301=EDGE_LOOP('',(#68281,#68282,#68283,#68284,#68285));
#18302=EDGE_LOOP('',(#68286,#68287,#68288,#68289,#68290));
#18303=EDGE_LOOP('',(#68291,#68292,#68293,#68294));
#18304=EDGE_LOOP('',(#68295,#68296,#68297,#68298));
#18305=EDGE_LOOP('',(#68299,#68300,#68301,#68302));
#18306=EDGE_LOOP('',(#68303,#68304,#68305,#68306));
#18307=EDGE_LOOP('',(#68307,#68308,#68309,#68310));
#18308=EDGE_LOOP('',(#68311,#68312,#68313,#68314));
#18309=EDGE_LOOP('',(#68315,#68316,#68317,#68318));
#18310=EDGE_LOOP('',(#68319,#68320,#68321,#68322));
#18311=EDGE_LOOP('',(#68323));
#18312=EDGE_LOOP('',(#68324));
#18313=EDGE_LOOP('',(#68325,#68326,#68327,#68328,#68329,#68330,#68331,#68332,
#68333));
#18314=EDGE_LOOP('',(#68334,#68335));
#18315=EDGE_LOOP('',(#68336,#68337,#68338,#68339,#68340,#68341,#68342,#68343,
#68344,#68345,#68346,#68347,#68348,#68349,#68350,#68351,#68352,#68353,#68354));
#18316=EDGE_LOOP('',(#68355,#68356,#68357,#68358,#68359,#68360,#68361,#68362,
#68363,#68364));
#18317=EDGE_LOOP('',(#68365,#68366,#68367,#68368,#68369,#68370,#68371,#68372,
#68373,#68374,#68375,#68376));
#18318=EDGE_LOOP('',(#68377,#68378,#68379));
#18319=EDGE_LOOP('',(#68380,#68381,#68382,#68383,#68384,#68385,#68386));
#18320=EDGE_LOOP('',(#68387,#68388,#68389,#68390,#68391));
#18321=EDGE_LOOP('',(#68392,#68393,#68394,#68395));
#18322=EDGE_LOOP('',(#68396,#68397,#68398,#68399,#68400));
#18323=EDGE_LOOP('',(#68401,#68402,#68403,#68404));
#18324=EDGE_LOOP('',(#68405,#68406,#68407,#68408,#68409));
#18325=EDGE_LOOP('',(#68410,#68411,#68412,#68413));
#18326=EDGE_LOOP('',(#68414,#68415,#68416,#68417,#68418,#68419));
#18327=EDGE_LOOP('',(#68420));
#18328=EDGE_LOOP('',(#68421));
#18329=EDGE_LOOP('',(#68422,#68423,#68424,#68425));
#18330=EDGE_LOOP('',(#68426,#68427,#68428,#68429));
#18331=EDGE_LOOP('',(#68430));
#18332=EDGE_LOOP('',(#68431));
#18333=EDGE_LOOP('',(#68432));
#18334=EDGE_LOOP('',(#68433));
#18335=EDGE_LOOP('',(#68434,#68435,#68436,#68437,#68438));
#18336=EDGE_LOOP('',(#68439,#68440,#68441,#68442,#68443));
#18337=EDGE_LOOP('',(#68444,#68445,#68446,#68447,#68448,#68449,#68450,#68451,
#68452));
#18338=EDGE_LOOP('',(#68453,#68454,#68455,#68456,#68457,#68458,#68459,#68460,
#68461,#68462,#68463,#68464,#68465,#68466,#68467,#68468,#68469,#68470,#68471,
#68472,#68473,#68474,#68475,#68476,#68477,#68478,#68479,#68480,#68481,#68482,
#68483,#68484,#68485,#68486));
#18339=EDGE_LOOP('',(#68487,#68488,#68489,#68490,#68491,#68492,#68493,#68494,
#68495,#68496));
#18340=EDGE_LOOP('',(#68497,#68498,#68499,#68500,#68501,#68502,#68503,#68504,
#68505,#68506));
#18341=EDGE_LOOP('',(#68507,#68508,#68509,#68510,#68511,#68512,#68513));
#18342=EDGE_LOOP('',(#68514));
#18343=EDGE_LOOP('',(#68515,#68516,#68517,#68518,#68519,#68520,#68521,#68522,
#68523));
#18344=EDGE_LOOP('',(#68524,#68525,#68526,#68527,#68528,#68529));
#18345=EDGE_LOOP('',(#68530,#68531,#68532,#68533,#68534,#68535));
#18346=EDGE_LOOP('',(#68536,#68537,#68538,#68539));
#18347=EDGE_LOOP('',(#68540,#68541,#68542,#68543,#68544,#68545));
#18348=EDGE_LOOP('',(#68546,#68547,#68548,#68549));
#18349=EDGE_LOOP('',(#68550,#68551,#68552));
#18350=EDGE_LOOP('',(#68553,#68554,#68555));
#18351=EDGE_LOOP('',(#68556,#68557,#68558));
#18352=EDGE_LOOP('',(#68559,#68560,#68561));
#18353=EDGE_LOOP('',(#68562,#68563,#68564,#68565,#68566));
#18354=EDGE_LOOP('',(#68567,#68568,#68569,#68570));
#18355=EDGE_LOOP('',(#68571,#68572,#68573));
#18356=EDGE_LOOP('',(#68574,#68575,#68576,#68577,#68578));
#18357=EDGE_LOOP('',(#68579,#68580,#68581,#68582));
#18358=EDGE_LOOP('',(#68583,#68584,#68585));
#18359=EDGE_LOOP('',(#68586,#68587,#68588,#68589,#68590));
#18360=EDGE_LOOP('',(#68591,#68592,#68593,#68594,#68595,#68596,#68597,#68598,
#68599,#68600,#68601,#68602,#68603,#68604,#68605,#68606,#68607,#68608,#68609));
#18361=EDGE_LOOP('',(#68610,#68611,#68612,#68613));
#18362=EDGE_LOOP('',(#68614,#68615,#68616));
#18363=EDGE_LOOP('',(#68617,#68618,#68619,#68620,#68621));
#18364=EDGE_LOOP('',(#68622,#68623,#68624,#68625));
#18365=EDGE_LOOP('',(#68626,#68627,#68628,#68629,#68630));
#18366=EDGE_LOOP('',(#68631,#68632,#68633,#68634,#68635));
#18367=EDGE_LOOP('',(#68636,#68637,#68638,#68639));
#18368=EDGE_LOOP('',(#68640,#68641,#68642,#68643,#68644));
#18369=EDGE_LOOP('',(#68645,#68646,#68647,#68648));
#18370=EDGE_LOOP('',(#68649,#68650,#68651,#68652));
#18371=EDGE_LOOP('',(#68653,#68654,#68655,#68656));
#18372=EDGE_LOOP('',(#68657,#68658,#68659,#68660));
#18373=EDGE_LOOP('',(#68661,#68662,#68663,#68664,#68665));
#18374=EDGE_LOOP('',(#68666,#68667,#68668,#68669));
#18375=EDGE_LOOP('',(#68670,#68671,#68672,#68673,#68674));
#18376=EDGE_LOOP('',(#68675,#68676,#68677,#68678,#68679));
#18377=EDGE_LOOP('',(#68680,#68681,#68682,#68683));
#18378=EDGE_LOOP('',(#68684,#68685,#68686,#68687,#68688));
#18379=EDGE_LOOP('',(#68689,#68690,#68691,#68692));
#18380=EDGE_LOOP('',(#68693,#68694,#68695,#68696));
#18381=EDGE_LOOP('',(#68697,#68698,#68699,#68700,#68701,#68702,#68703,#68704,
#68705,#68706));
#18382=EDGE_LOOP('',(#68707));
#18383=EDGE_LOOP('',(#68708,#68709,#68710,#68711,#68712,#68713,#68714,#68715,
#68716,#68717,#68718,#68719,#68720,#68721,#68722,#68723,#68724,#68725,#68726));
#18384=EDGE_LOOP('',(#68727,#68728,#68729,#68730));
#18385=EDGE_LOOP('',(#68731,#68732,#68733,#68734,#68735));
#18386=EDGE_LOOP('',(#68736,#68737,#68738,#68739,#68740));
#18387=EDGE_LOOP('',(#68741,#68742,#68743));
#18388=EDGE_LOOP('',(#68744,#68745,#68746,#68747));
#18389=EDGE_LOOP('',(#68748,#68749,#68750));
#18390=EDGE_LOOP('',(#68751,#68752,#68753));
#18391=EDGE_LOOP('',(#68754,#68755,#68756,#68757));
#18392=EDGE_LOOP('',(#68758,#68759,#68760,#68761));
#18393=EDGE_LOOP('',(#68762,#68763,#68764,#68765));
#18394=EDGE_LOOP('',(#68766,#68767,#68768,#68769));
#18395=EDGE_LOOP('',(#68770,#68771,#68772,#68773));
#18396=EDGE_LOOP('',(#68774,#68775,#68776));
#18397=EDGE_LOOP('',(#68777,#68778,#68779,#68780,#68781));
#18398=EDGE_LOOP('',(#68782,#68783,#68784,#68785));
#18399=EDGE_LOOP('',(#68786,#68787,#68788));
#18400=EDGE_LOOP('',(#68789,#68790,#68791,#68792));
#18401=EDGE_LOOP('',(#68793,#68794,#68795,#68796));
#18402=EDGE_LOOP('',(#68797,#68798,#68799,#68800));
#18403=EDGE_LOOP('',(#68801,#68802,#68803,#68804));
#18404=EDGE_LOOP('',(#68805,#68806,#68807,#68808));
#18405=EDGE_LOOP('',(#68809,#68810,#68811,#68812));
#18406=EDGE_LOOP('',(#68813,#68814,#68815,#68816,#68817));
#18407=EDGE_LOOP('',(#68818,#68819,#68820,#68821));
#18408=EDGE_LOOP('',(#68822,#68823,#68824,#68825));
#18409=EDGE_LOOP('',(#68826,#68827,#68828));
#18410=EDGE_LOOP('',(#68829,#68830,#68831,#68832));
#18411=EDGE_LOOP('',(#68833,#68834,#68835,#68836));
#18412=EDGE_LOOP('',(#68837,#68838,#68839));
#18413=EDGE_LOOP('',(#68840,#68841,#68842,#68843));
#18414=EDGE_LOOP('',(#68844,#68845,#68846,#68847,#68848));
#18415=EDGE_LOOP('',(#68849,#68850,#68851,#68852));
#18416=EDGE_LOOP('',(#68853,#68854,#68855,#68856,#68857));
#18417=EDGE_LOOP('',(#68858,#68859,#68860,#68861));
#18418=EDGE_LOOP('',(#68862,#68863,#68864,#68865));
#18419=EDGE_LOOP('',(#68866,#68867,#68868,#68869));
#18420=EDGE_LOOP('',(#68870,#68871,#68872,#68873));
#18421=EDGE_LOOP('',(#68874,#68875,#68876,#68877,#68878));
#18422=EDGE_LOOP('',(#68879,#68880,#68881,#68882));
#18423=EDGE_LOOP('',(#68883,#68884,#68885,#68886));
#18424=EDGE_LOOP('',(#68887,#68888,#68889,#68890,#68891));
#18425=EDGE_LOOP('',(#68892,#68893,#68894,#68895,#68896));
#18426=EDGE_LOOP('',(#68897,#68898,#68899,#68900,#68901));
#18427=EDGE_LOOP('',(#68902,#68903,#68904,#68905));
#18428=EDGE_LOOP('',(#68906,#68907,#68908));
#18429=EDGE_LOOP('',(#68909,#68910,#68911,#68912));
#18430=EDGE_LOOP('',(#68913,#68914,#68915,#68916,#68917));
#18431=EDGE_LOOP('',(#68918,#68919,#68920,#68921));
#18432=EDGE_LOOP('',(#68922,#68923,#68924,#68925));
#18433=EDGE_LOOP('',(#68926,#68927,#68928,#68929));
#18434=EDGE_LOOP('',(#68930,#68931,#68932,#68933));
#18435=LINE('',#101484,#23331);
#18436=LINE('',#101490,#23332);
#18437=LINE('',#101497,#23333);
#18438=LINE('',#101513,#23334);
#18439=LINE('',#101517,#23335);
#18440=LINE('',#101521,#23336);
#18441=LINE('',#101537,#23337);
#18442=LINE('',#101541,#23338);
#18443=LINE('',#101545,#23339);
#18444=LINE('',#101548,#23340);
#18445=LINE('',#101553,#23341);
#18446=LINE('',#101564,#23342);
#18447=LINE('',#101575,#23343);
#18448=LINE('',#101586,#23344);
#18449=LINE('',#101895,#23345);
#18450=LINE('',#101898,#23346);
#18451=LINE('',#101909,#23347);
#18452=LINE('',#101910,#23348);
#18453=LINE('',#101956,#23349);
#18454=LINE('',#101957,#23350);
#18455=LINE('',#101996,#23351);
#18456=LINE('',#101997,#23352);
#18457=LINE('',#102000,#23353);
#18458=LINE('',#102003,#23354);
#18459=LINE('',#102014,#23355);
#18460=LINE('',#102015,#23356);
#18461=LINE('',#102060,#23357);
#18462=LINE('',#102061,#23358);
#18463=LINE('',#102100,#23359);
#18464=LINE('',#102138,#23360);
#18465=LINE('',#102303,#23361);
#18466=LINE('',#102306,#23362);
#18467=LINE('',#102309,#23363);
#18468=LINE('',#102310,#23364);
#18469=LINE('',#102313,#23365);
#18470=LINE('',#102317,#23366);
#18471=LINE('',#102318,#23367);
#18472=LINE('',#102321,#23368);
#18473=LINE('',#102325,#23369);
#18474=LINE('',#102326,#23370);
#18475=LINE('',#102329,#23371);
#18476=LINE('',#102333,#23372);
#18477=LINE('',#102334,#23373);
#18478=LINE('',#102338,#23374);
#18479=LINE('',#102339,#23375);
#18480=LINE('',#102379,#23376);
#18481=LINE('',#102382,#23377);
#18482=LINE('',#102383,#23378);
#18483=LINE('',#102387,#23379);
#18484=LINE('',#102390,#23380);
#18485=LINE('',#102391,#23381);
#18486=LINE('',#102395,#23382);
#18487=LINE('',#102398,#23383);
#18488=LINE('',#102399,#23384);
#18489=LINE('',#102541,#23385);
#18490=LINE('',#102546,#23386);
#18491=LINE('',#102552,#23387);
#18492=LINE('',#102557,#23388);
#18493=LINE('',#102701,#23389);
#18494=LINE('',#102707,#23390);
#18495=LINE('',#102714,#23391);
#18496=LINE('',#102720,#23392);
#18497=LINE('',#102887,#23393);
#18498=LINE('',#102888,#23394);
#18499=LINE('',#102894,#23395);
#18500=LINE('',#102897,#23396);
#18501=LINE('',#102921,#23397);
#18502=LINE('',#102927,#23398);
#18503=LINE('',#102935,#23399);
#18504=LINE('',#102941,#23400);
#18505=LINE('',#102950,#23401);
#18506=LINE('',#102951,#23402);
#18507=LINE('',#102956,#23403);
#18508=LINE('',#102957,#23404);
#18509=LINE('',#103015,#23405);
#18510=LINE('',#103017,#23406);
#18511=LINE('',#103019,#23407);
#18512=LINE('',#103020,#23408);
#18513=LINE('',#103029,#23409);
#18514=LINE('',#103033,#23410);
#18515=LINE('',#103035,#23411);
#18516=LINE('',#103036,#23412);
#18517=LINE('',#103040,#23413);
#18518=LINE('',#103042,#23414);
#18519=LINE('',#103044,#23415);
#18520=LINE('',#103045,#23416);
#18521=LINE('',#103049,#23417);
#18522=LINE('',#103058,#23418);
#18523=LINE('',#103060,#23419);
#18524=LINE('',#103061,#23420);
#18525=LINE('',#103075,#23421);
#18526=LINE('',#103099,#23422);
#18527=LINE('',#103112,#23423);
#18528=LINE('',#103137,#23424);
#18529=LINE('',#103139,#23425);
#18530=LINE('',#103165,#23426);
#18531=LINE('',#103168,#23427);
#18532=LINE('',#103205,#23428);
#18533=LINE('',#103209,#23429);
#18534=LINE('',#103320,#23430);
#18535=LINE('',#103365,#23431);
#18536=LINE('',#103485,#23432);
#18537=LINE('',#103488,#23433);
#18538=LINE('',#103569,#23434);
#18539=LINE('',#103570,#23435);
#18540=LINE('',#103573,#23436);
#18541=LINE('',#103899,#23437);
#18542=LINE('',#103929,#23438);
#18543=LINE('',#103982,#23439);
#18544=LINE('',#104040,#23440);
#18545=LINE('',#104057,#23441);
#18546=LINE('',#104145,#23442);
#18547=LINE('',#104164,#23443);
#18548=LINE('',#104219,#23444);
#18549=LINE('',#104275,#23445);
#18550=LINE('',#104305,#23446);
#18551=LINE('',#104350,#23447);
#18552=LINE('',#104352,#23448);
#18553=LINE('',#104353,#23449);
#18554=LINE('',#104356,#23450);
#18555=LINE('',#104471,#23451);
#18556=LINE('',#104585,#23452);
#18557=LINE('',#104588,#23453);
#18558=LINE('',#104589,#23454);
#18559=LINE('',#104591,#23455);
#18560=LINE('',#104702,#23456);
#18561=LINE('',#105119,#23457);
#18562=LINE('',#105120,#23458);
#18563=LINE('',#105122,#23459);
#18564=LINE('',#105339,#23460);
#18565=LINE('',#105767,#23461);
#18566=LINE('',#106197,#23462);
#18567=LINE('',#106199,#23463);
#18568=LINE('',#106227,#23464);
#18569=LINE('',#106490,#23465);
#18570=LINE('',#106829,#23466);
#18571=LINE('',#106833,#23467);
#18572=LINE('',#106834,#23468);
#18573=LINE('',#106837,#23469);
#18574=LINE('',#106856,#23470);
#18575=LINE('',#106859,#23471);
#18576=LINE('',#106861,#23472);
#18577=LINE('',#106870,#23473);
#18578=LINE('',#106882,#23474);
#18579=LINE('',#106886,#23475);
#18580=LINE('',#106892,#23476);
#18581=LINE('',#107195,#23477);
#18582=LINE('',#107459,#23478);
#18583=LINE('',#107502,#23479);
#18584=LINE('',#107610,#23480);
#18585=LINE('',#107625,#23481);
#18586=LINE('',#107628,#23482);
#18587=LINE('',#107636,#23483);
#18588=LINE('',#107867,#23484);
#18589=LINE('',#108238,#23485);
#18590=LINE('',#108331,#23486);
#18591=LINE('',#108334,#23487);
#18592=LINE('',#108350,#23488);
#18593=LINE('',#108392,#23489);
#18594=LINE('',#108400,#23490);
#18595=LINE('',#108446,#23491);
#18596=LINE('',#108490,#23492);
#18597=LINE('',#108494,#23493);
#18598=LINE('',#108540,#23494);
#18599=LINE('',#108584,#23495);
#18600=LINE('',#108586,#23496);
#18601=LINE('',#108589,#23497);
#18602=LINE('',#108590,#23498);
#18603=LINE('',#108595,#23499);
#18604=LINE('',#108597,#23500);
#18605=LINE('',#108601,#23501);
#18606=LINE('',#108602,#23502);
#18607=LINE('',#108606,#23503);
#18608=LINE('',#108609,#23504);
#18609=LINE('',#108610,#23505);
#18610=LINE('',#108614,#23506);
#18611=LINE('',#108617,#23507);
#18612=LINE('',#108618,#23508);
#18613=LINE('',#108622,#23509);
#18614=LINE('',#108625,#23510);
#18615=LINE('',#108626,#23511);
#18616=LINE('',#108630,#23512);
#18617=LINE('',#108633,#23513);
#18618=LINE('',#108634,#23514);
#18619=LINE('',#108637,#23515);
#18620=LINE('',#108641,#23516);
#18621=LINE('',#108642,#23517);
#18622=LINE('',#108645,#23518);
#18623=LINE('',#108649,#23519);
#18624=LINE('',#108650,#23520);
#18625=LINE('',#108653,#23521);
#18626=LINE('',#108656,#23522);
#18627=LINE('',#108679,#23523);
#18628=LINE('',#108704,#23524);
#18629=LINE('',#108708,#23525);
#18630=LINE('',#108710,#23526);
#18631=LINE('',#108724,#23527);
#18632=LINE('',#108738,#23528);
#18633=LINE('',#108739,#23529);
#18634=LINE('',#108741,#23530);
#18635=LINE('',#108743,#23531);
#18636=LINE('',#108766,#23532);
#18637=LINE('',#108768,#23533);
#18638=LINE('',#108795,#23534);
#18639=LINE('',#108858,#23535);
#18640=LINE('',#108861,#23536);
#18641=LINE('',#108872,#23537);
#18642=LINE('',#108873,#23538);
#18643=LINE('',#108884,#23539);
#18644=LINE('',#108885,#23540);
#18645=LINE('',#108890,#23541);
#18646=LINE('',#108893,#23542);
#18647=LINE('',#108900,#23543);
#18648=LINE('',#108903,#23544);
#18649=LINE('',#108922,#23545);
#18650=LINE('',#108923,#23546);
#18651=LINE('',#108942,#23547);
#18652=LINE('',#108943,#23548);
#18653=LINE('',#108949,#23549);
#18654=LINE('',#108952,#23550);
#18655=LINE('',#108959,#23551);
#18656=LINE('',#108962,#23552);
#18657=LINE('',#108965,#23553);
#18658=LINE('',#108967,#23554);
#18659=LINE('',#108968,#23555);
#18660=LINE('',#108972,#23556);
#18661=LINE('',#108975,#23557);
#18662=LINE('',#108976,#23558);
#18663=LINE('',#108980,#23559);
#18664=LINE('',#108983,#23560);
#18665=LINE('',#108985,#23561);
#18666=LINE('',#108986,#23562);
#18667=LINE('',#108990,#23563);
#18668=LINE('',#108993,#23564);
#18669=LINE('',#108995,#23565);
#18670=LINE('',#108997,#23566);
#18671=LINE('',#108998,#23567);
#18672=LINE('',#109003,#23568);
#18673=LINE('',#109006,#23569);
#18674=LINE('',#109009,#23570);
#18675=LINE('',#109012,#23571);
#18676=LINE('',#109014,#23572);
#18677=LINE('',#109015,#23573);
#18678=LINE('',#109021,#23574);
#18679=LINE('',#109024,#23575);
#18680=LINE('',#109025,#23576);
#18681=LINE('',#109029,#23577);
#18682=LINE('',#109032,#23578);
#18683=LINE('',#109033,#23579);
#18684=LINE('',#109039,#23580);
#18685=LINE('',#109042,#23581);
#18686=LINE('',#109043,#23582);
#18687=LINE('',#109056,#23583);
#18688=LINE('',#109126,#23584);
#18689=LINE('',#109131,#23585);
#18690=LINE('',#109133,#23586);
#18691=LINE('',#109140,#23587);
#18692=LINE('',#109146,#23588);
#18693=LINE('',#109153,#23589);
#18694=LINE('',#109159,#23590);
#18695=LINE('',#109166,#23591);
#18696=LINE('',#109170,#23592);
#18697=LINE('',#109174,#23593);
#18698=LINE('',#109245,#23594);
#18699=LINE('',#109255,#23595);
#18700=LINE('',#109259,#23596);
#18701=LINE('',#109266,#23597);
#18702=LINE('',#109270,#23598);
#18703=LINE('',#109277,#23599);
#18704=LINE('',#109279,#23600);
#18705=LINE('',#109284,#23601);
#18706=LINE('',#109287,#23602);
#18707=LINE('',#109292,#23603);
#18708=LINE('',#109295,#23604);
#18709=LINE('',#109300,#23605);
#18710=LINE('',#109303,#23606);
#18711=LINE('',#110208,#23607);
#18712=LINE('',#110209,#23608);
#18713=LINE('',#110263,#23609);
#18714=LINE('',#110264,#23610);
#18715=LINE('',#110267,#23611);
#18716=LINE('',#110270,#23612);
#18717=LINE('',#110331,#23613);
#18718=LINE('',#110332,#23614);
#18719=LINE('',#110338,#23615);
#18720=LINE('',#110341,#23616);
#18721=LINE('',#110569,#23617);
#18722=LINE('',#110570,#23618);
#18723=LINE('',#110590,#23619);
#18724=LINE('',#110593,#23620);
#18725=LINE('',#110655,#23621);
#18726=LINE('',#110658,#23622);
#18727=LINE('',#110734,#23623);
#18728=LINE('',#110737,#23624);
#18729=LINE('',#110901,#23625);
#18730=LINE('',#110904,#23626);
#18731=LINE('',#110998,#23627);
#18732=LINE('',#110999,#23628);
#18733=LINE('',#111002,#23629);
#18734=LINE('',#111004,#23630);
#18735=LINE('',#111009,#23631);
#18736=LINE('',#111018,#23632);
#18737=LINE('',#111089,#23633);
#18738=LINE('',#111364,#23634);
#18739=LINE('',#111365,#23635);
#18740=LINE('',#111369,#23636);
#18741=LINE('',#111529,#23637);
#18742=LINE('',#111530,#23638);
#18743=LINE('',#111535,#23639);
#18744=LINE('',#111767,#23640);
#18745=LINE('',#111768,#23641);
#18746=LINE('',#111806,#23642);
#18747=LINE('',#111985,#23643);
#18748=LINE('',#111991,#23644);
#18749=LINE('',#111996,#23645);
#18750=LINE('',#112068,#23646);
#18751=LINE('',#112072,#23647);
#18752=LINE('',#112074,#23648);
#18753=LINE('',#112078,#23649);
#18754=LINE('',#112079,#23650);
#18755=LINE('',#112081,#23651);
#18756=LINE('',#112110,#23652);
#18757=LINE('',#112111,#23653);
#18758=LINE('',#112129,#23654);
#18759=LINE('',#112131,#23655);
#18760=LINE('',#112132,#23656);
#18761=LINE('',#112135,#23657);
#18762=LINE('',#112140,#23658);
#18763=LINE('',#112141,#23659);
#18764=LINE('',#112142,#23660);
#18765=LINE('',#112145,#23661);
#18766=LINE('',#112148,#23662);
#18767=LINE('',#112151,#23663);
#18768=LINE('',#112152,#23664);
#18769=LINE('',#112159,#23665);
#18770=LINE('',#112171,#23666);
#18771=LINE('',#112172,#23667);
#18772=LINE('',#112202,#23668);
#18773=LINE('',#112204,#23669);
#18774=LINE('',#112205,#23670);
#18775=LINE('',#112208,#23671);
#18776=LINE('',#112213,#23672);
#18777=LINE('',#112214,#23673);
#18778=LINE('',#112215,#23674);
#18779=LINE('',#112361,#23675);
#18780=LINE('',#112520,#23676);
#18781=LINE('',#112526,#23677);
#18782=LINE('',#112527,#23678);
#18783=LINE('',#112737,#23679);
#18784=LINE('',#112740,#23680);
#18785=LINE('',#112748,#23681);
#18786=LINE('',#112832,#23682);
#18787=LINE('',#112833,#23683);
#18788=LINE('',#112988,#23684);
#18789=LINE('',#112992,#23685);
#18790=LINE('',#113080,#23686);
#18791=LINE('',#113093,#23687);
#18792=LINE('',#113096,#23688);
#18793=LINE('',#113110,#23689);
#18794=LINE('',#113128,#23690);
#18795=LINE('',#113202,#23691);
#18796=LINE('',#113217,#23692);
#18797=LINE('',#113234,#23693);
#18798=LINE('',#113487,#23694);
#18799=LINE('',#113637,#23695);
#18800=LINE('',#113724,#23696);
#18801=LINE('',#113744,#23697);
#18802=LINE('',#113964,#23698);
#18803=LINE('',#114203,#23699);
#18804=LINE('',#114277,#23700);
#18805=LINE('',#114319,#23701);
#18806=LINE('',#114364,#23702);
#18807=LINE('',#114382,#23703);
#18808=LINE('',#114386,#23704);
#18809=LINE('',#114414,#23705);
#18810=LINE('',#114456,#23706);
#18811=LINE('',#114463,#23707);
#18812=LINE('',#114482,#23708);
#18813=LINE('',#114530,#23709);
#18814=LINE('',#114548,#23710);
#18815=LINE('',#114668,#23711);
#18816=LINE('',#114669,#23712);
#18817=LINE('',#114687,#23713);
#18818=LINE('',#114689,#23714);
#18819=LINE('',#114886,#23715);
#18820=LINE('',#114904,#23716);
#18821=LINE('',#114925,#23717);
#18822=LINE('',#114969,#23718);
#18823=LINE('',#114996,#23719);
#18824=LINE('',#115002,#23720);
#18825=LINE('',#115021,#23721);
#18826=LINE('',#115037,#23722);
#18827=LINE('',#115039,#23723);
#18828=LINE('',#115040,#23724);
#18829=LINE('',#115045,#23725);
#18830=LINE('',#115046,#23726);
#18831=LINE('',#115109,#23727);
#18832=LINE('',#115263,#23728);
#18833=LINE('',#115917,#23729);
#18834=LINE('',#115936,#23730);
#18835=LINE('',#116025,#23731);
#18836=LINE('',#116176,#23732);
#18837=LINE('',#116544,#23733);
#18838=LINE('',#116885,#23734);
#18839=LINE('',#116887,#23735);
#18840=LINE('',#116890,#23736);
#18841=LINE('',#116902,#23737);
#18842=LINE('',#116904,#23738);
#18843=LINE('',#116918,#23739);
#18844=LINE('',#116950,#23740);
#18845=LINE('',#116965,#23741);
#18846=LINE('',#117668,#23742);
#18847=LINE('',#117808,#23743);
#18848=LINE('',#117932,#23744);
#18849=LINE('',#117933,#23745);
#18850=LINE('',#117936,#23746);
#18851=LINE('',#117948,#23747);
#18852=LINE('',#117953,#23748);
#18853=LINE('',#117986,#23749);
#18854=LINE('',#118007,#23750);
#18855=LINE('',#118026,#23751);
#18856=LINE('',#118030,#23752);
#18857=LINE('',#118031,#23753);
#18858=LINE('',#118034,#23754);
#18859=LINE('',#118063,#23755);
#18860=LINE('',#118463,#23756);
#18861=LINE('',#119303,#23757);
#18862=LINE('',#119882,#23758);
#18863=LINE('',#120088,#23759);
#18864=LINE('',#120172,#23760);
#18865=LINE('',#120174,#23761);
#18866=LINE('',#120698,#23762);
#18867=LINE('',#120744,#23763);
#18868=LINE('',#120828,#23764);
#18869=LINE('',#120831,#23765);
#18870=LINE('',#120834,#23766);
#18871=LINE('',#120838,#23767);
#18872=LINE('',#120924,#23768);
#18873=LINE('',#120968,#23769);
#18874=LINE('',#121316,#23770);
#18875=LINE('',#122181,#23771);
#18876=LINE('',#122329,#23772);
#18877=LINE('',#122331,#23773);
#18878=LINE('',#122332,#23774);
#18879=LINE('',#122335,#23775);
#18880=LINE('',#122339,#23776);
#18881=LINE('',#122340,#23777);
#18882=LINE('',#122343,#23778);
#18883=LINE('',#122348,#23779);
#18884=LINE('',#122351,#23780);
#18885=LINE('',#122353,#23781);
#18886=LINE('',#122354,#23782);
#18887=LINE('',#122357,#23783);
#18888=LINE('',#122361,#23784);
#18889=LINE('',#122362,#23785);
#18890=LINE('',#122366,#23786);
#18891=LINE('',#122369,#23787);
#18892=LINE('',#122373,#23788);
#18893=LINE('',#122374,#23789);
#18894=LINE('',#122377,#23790);
#18895=LINE('',#122380,#23791);
#18896=LINE('',#122383,#23792);
#18897=LINE('',#122384,#23793);
#18898=LINE('',#122387,#23794);
#18899=LINE('',#122390,#23795);
#18900=LINE('',#123306,#23796);
#18901=LINE('',#124037,#23797);
#18902=LINE('',#124637,#23798);
#18903=LINE('',#129940,#23799);
#18904=LINE('',#129947,#23800);
#18905=LINE('',#129949,#23801);
#18906=LINE('',#129958,#23802);
#18907=LINE('',#129961,#23803);
#18908=LINE('',#129972,#23804);
#18909=LINE('',#129973,#23805);
#18910=LINE('',#129992,#23806);
#18911=LINE('',#129993,#23807);
#18912=LINE('',#130012,#23808);
#18913=LINE('',#130013,#23809);
#18914=LINE('',#130024,#23810);
#18915=LINE('',#130025,#23811);
#18916=LINE('',#130028,#23812);
#18917=LINE('',#130031,#23813);
#18918=LINE('',#130034,#23814);
#18919=LINE('',#130035,#23815);
#18920=LINE('',#130038,#23816);
#18921=LINE('',#130042,#23817);
#18922=LINE('',#130043,#23818);
#18923=LINE('',#130046,#23819);
#18924=LINE('',#130050,#23820);
#18925=LINE('',#130051,#23821);
#18926=LINE('',#130054,#23822);
#18927=LINE('',#130058,#23823);
#18928=LINE('',#130059,#23824);
#18929=LINE('',#130062,#23825);
#18930=LINE('',#130066,#23826);
#18931=LINE('',#130070,#23827);
#18932=LINE('',#130077,#23828);
#18933=LINE('',#130080,#23829);
#18934=LINE('',#130091,#23830);
#18935=LINE('',#130092,#23831);
#18936=LINE('',#130103,#23832);
#18937=LINE('',#130104,#23833);
#18938=LINE('',#130115,#23834);
#18939=LINE('',#130116,#23835);
#18940=LINE('',#130124,#23836);
#18941=LINE('',#130125,#23837);
#18942=LINE('',#130127,#23838);
#18943=LINE('',#130132,#23839);
#18944=LINE('',#130135,#23840);
#18945=LINE('',#130143,#23841);
#18946=LINE('',#130159,#23842);
#18947=LINE('',#130175,#23843);
#18948=LINE('',#130181,#23844);
#18949=LINE('',#130184,#23845);
#18950=LINE('',#130188,#23846);
#18951=LINE('',#130192,#23847);
#18952=LINE('',#130196,#23848);
#18953=LINE('',#130200,#23849);
#18954=LINE('',#130201,#23850);
#18955=LINE('',#130207,#23851);
#18956=LINE('',#130215,#23852);
#18957=LINE('',#130223,#23853);
#18958=LINE('',#130231,#23854);
#18959=LINE('',#130237,#23855);
#18960=LINE('',#130239,#23856);
#18961=LINE('',#130240,#23857);
#18962=LINE('',#130243,#23858);
#18963=LINE('',#130245,#23859);
#18964=LINE('',#130246,#23860);
#18965=LINE('',#130248,#23861);
#18966=LINE('',#130250,#23862);
#18967=LINE('',#130251,#23863);
#18968=LINE('',#130254,#23864);
#18969=LINE('',#130255,#23865);
#18970=LINE('',#130276,#23866);
#18971=LINE('',#130291,#23867);
#18972=LINE('',#130338,#23868);
#18973=LINE('',#130354,#23869);
#18974=LINE('',#130377,#23870);
#18975=LINE('',#130444,#23871);
#18976=LINE('',#130446,#23872);
#18977=LINE('',#130449,#23873);
#18978=LINE('',#132733,#23874);
#18979=LINE('',#132737,#23875);
#18980=LINE('',#132806,#23876);
#18981=LINE('',#132873,#23877);
#18982=LINE('',#163963,#23878);
#18983=LINE('',#163971,#23879);
#18984=LINE('',#163983,#23880);
#18985=LINE('',#163991,#23881);
#18986=LINE('',#164003,#23882);
#18987=LINE('',#164011,#23883);
#18988=LINE('',#164604,#23884);
#18989=LINE('',#164609,#23885);
#18990=LINE('',#164614,#23886);
#18991=LINE('',#164618,#23887);
#18992=LINE('',#164622,#23888);
#18993=LINE('',#164625,#23889);
#18994=LINE('',#164627,#23890);
#18995=LINE('',#164631,#23891);
#18996=LINE('',#164635,#23892);
#18997=LINE('',#164639,#23893);
#18998=LINE('',#164954,#23894);
#18999=LINE('',#164956,#23895);
#19000=LINE('',#165250,#23896);
#19001=LINE('',#165255,#23897);
#19002=LINE('',#165260,#23898);
#19003=LINE('',#165266,#23899);
#19004=LINE('',#165271,#23900);
#19005=LINE('',#165279,#23901);
#19006=LINE('',#165283,#23902);
#19007=LINE('',#165287,#23903);
#19008=LINE('',#165291,#23904);
#19009=LINE('',#165297,#23905);
#19010=LINE('',#165301,#23906);
#19011=LINE('',#165309,#23907);
#19012=LINE('',#165312,#23908);
#19013=LINE('',#165317,#23909);
#19014=LINE('',#165321,#23910);
#19015=LINE('',#165325,#23911);
#19016=LINE('',#165328,#23912);
#19017=LINE('',#165333,#23913);
#19018=LINE('',#165337,#23914);
#19019=LINE('',#165341,#23915);
#19020=LINE('',#165344,#23916);
#19021=LINE('',#165349,#23917);
#19022=LINE('',#165353,#23918);
#19023=LINE('',#165357,#23919);
#19024=LINE('',#165360,#23920);
#19025=LINE('',#165365,#23921);
#19026=LINE('',#165369,#23922);
#19027=LINE('',#165373,#23923);
#19028=LINE('',#165376,#23924);
#19029=LINE('',#165379,#23925);
#19030=LINE('',#165383,#23926);
#19031=LINE('',#165387,#23927);
#19032=LINE('',#165391,#23928);
#19033=LINE('',#165395,#23929);
#19034=LINE('',#165399,#23930);
#19035=LINE('',#165403,#23931);
#19036=LINE('',#165407,#23932);
#19037=LINE('',#165411,#23933);
#19038=LINE('',#165415,#23934);
#19039=LINE('',#165419,#23935);
#19040=LINE('',#165423,#23936);
#19041=LINE('',#165427,#23937);
#19042=LINE('',#165431,#23938);
#19043=LINE('',#165435,#23939);
#19044=LINE('',#165439,#23940);
#19045=LINE('',#165443,#23941);
#19046=LINE('',#165447,#23942);
#19047=LINE('',#165451,#23943);
#19048=LINE('',#165455,#23944);
#19049=LINE('',#165459,#23945);
#19050=LINE('',#165463,#23946);
#19051=LINE('',#165467,#23947);
#19052=LINE('',#165471,#23948);
#19053=LINE('',#165475,#23949);
#19054=LINE('',#165479,#23950);
#19055=LINE('',#165483,#23951);
#19056=LINE('',#165487,#23952);
#19057=LINE('',#165491,#23953);
#19058=LINE('',#165495,#23954);
#19059=LINE('',#165499,#23955);
#19060=LINE('',#165503,#23956);
#19061=LINE('',#165507,#23957);
#19062=LINE('',#165511,#23958);
#19063=LINE('',#165515,#23959);
#19064=LINE('',#165519,#23960);
#19065=LINE('',#165523,#23961);
#19066=LINE('',#165527,#23962);
#19067=LINE('',#165547,#23963);
#19068=LINE('',#165551,#23964);
#19069=LINE('',#165555,#23965);
#19070=LINE('',#165559,#23966);
#19071=LINE('',#165563,#23967);
#19072=LINE('',#165580,#23968);
#19073=LINE('',#165584,#23969);
#19074=LINE('',#165588,#23970);
#19075=LINE('',#165614,#23971);
#19076=LINE('',#165618,#23972);
#19077=LINE('',#165622,#23973);
#19078=LINE('',#165642,#23974);
#19079=LINE('',#165646,#23975);
#19080=LINE('',#165650,#23976);
#19081=LINE('',#165662,#23977);
#19082=LINE('',#165666,#23978);
#19083=LINE('',#165670,#23979);
#19084=LINE('',#165673,#23980);
#19085=LINE('',#165678,#23981);
#19086=LINE('',#165682,#23982);
#19087=LINE('',#165686,#23983);
#19088=LINE('',#165689,#23984);
#19089=LINE('',#165694,#23985);
#19090=LINE('',#165698,#23986);
#19091=LINE('',#165702,#23987);
#19092=LINE('',#165705,#23988);
#19093=LINE('',#165710,#23989);
#19094=LINE('',#165714,#23990);
#19095=LINE('',#165718,#23991);
#19096=LINE('',#165721,#23992);
#19097=LINE('',#165726,#23993);
#19098=LINE('',#165730,#23994);
#19099=LINE('',#165734,#23995);
#19100=LINE('',#165737,#23996);
#19101=LINE('',#165742,#23997);
#19102=LINE('',#165746,#23998);
#19103=LINE('',#165750,#23999);
#19104=LINE('',#165753,#24000);
#19105=LINE('',#165758,#24001);
#19106=LINE('',#165762,#24002);
#19107=LINE('',#165766,#24003);
#19108=LINE('',#165769,#24004);
#19109=LINE('',#165774,#24005);
#19110=LINE('',#165778,#24006);
#19111=LINE('',#165782,#24007);
#19112=LINE('',#165785,#24008);
#19113=LINE('',#165790,#24009);
#19114=LINE('',#165794,#24010);
#19115=LINE('',#165798,#24011);
#19116=LINE('',#165801,#24012);
#19117=LINE('',#165806,#24013);
#19118=LINE('',#165810,#24014);
#19119=LINE('',#165814,#24015);
#19120=LINE('',#165817,#24016);
#19121=LINE('',#165822,#24017);
#19122=LINE('',#165826,#24018);
#19123=LINE('',#165830,#24019);
#19124=LINE('',#165833,#24020);
#19125=LINE('',#165838,#24021);
#19126=LINE('',#165842,#24022);
#19127=LINE('',#165846,#24023);
#19128=LINE('',#165849,#24024);
#19129=LINE('',#165854,#24025);
#19130=LINE('',#165858,#24026);
#19131=LINE('',#165862,#24027);
#19132=LINE('',#165865,#24028);
#19133=LINE('',#165868,#24029);
#19134=LINE('',#165872,#24030);
#19135=LINE('',#165876,#24031);
#19136=LINE('',#165880,#24032);
#19137=LINE('',#165900,#24033);
#19138=LINE('',#165904,#24034);
#19139=LINE('',#165908,#24035);
#19140=LINE('',#165931,#24036);
#19141=LINE('',#165935,#24037);
#19142=LINE('',#165939,#24038);
#19143=LINE('',#165959,#24039);
#19144=LINE('',#165963,#24040);
#19145=LINE('',#165967,#24041);
#19146=LINE('',#165979,#24042);
#19147=LINE('',#165983,#24043);
#19148=LINE('',#165987,#24044);
#19149=LINE('',#165990,#24045);
#19150=LINE('',#165995,#24046);
#19151=LINE('',#165999,#24047);
#19152=LINE('',#166003,#24048);
#19153=LINE('',#166006,#24049);
#19154=LINE('',#166011,#24050);
#19155=LINE('',#166015,#24051);
#19156=LINE('',#166019,#24052);
#19157=LINE('',#166022,#24053);
#19158=LINE('',#166027,#24054);
#19159=LINE('',#166031,#24055);
#19160=LINE('',#166035,#24056);
#19161=LINE('',#166038,#24057);
#19162=LINE('',#166043,#24058);
#19163=LINE('',#166047,#24059);
#19164=LINE('',#166051,#24060);
#19165=LINE('',#166054,#24061);
#19166=LINE('',#166059,#24062);
#19167=LINE('',#166063,#24063);
#19168=LINE('',#166067,#24064);
#19169=LINE('',#166070,#24065);
#19170=LINE('',#166075,#24066);
#19171=LINE('',#166079,#24067);
#19172=LINE('',#166083,#24068);
#19173=LINE('',#166086,#24069);
#19174=LINE('',#166091,#24070);
#19175=LINE('',#166095,#24071);
#19176=LINE('',#166099,#24072);
#19177=LINE('',#166102,#24073);
#19178=LINE('',#166107,#24074);
#19179=LINE('',#166111,#24075);
#19180=LINE('',#166115,#24076);
#19181=LINE('',#166118,#24077);
#19182=LINE('',#166123,#24078);
#19183=LINE('',#166127,#24079);
#19184=LINE('',#166131,#24080);
#19185=LINE('',#166134,#24081);
#19186=LINE('',#166139,#24082);
#19187=LINE('',#166143,#24083);
#19188=LINE('',#166147,#24084);
#19189=LINE('',#166150,#24085);
#19190=LINE('',#166155,#24086);
#19191=LINE('',#166159,#24087);
#19192=LINE('',#166163,#24088);
#19193=LINE('',#166166,#24089);
#19194=LINE('',#166171,#24090);
#19195=LINE('',#166175,#24091);
#19196=LINE('',#166179,#24092);
#19197=LINE('',#166182,#24093);
#19198=LINE('',#166187,#24094);
#19199=LINE('',#166191,#24095);
#19200=LINE('',#166199,#24096);
#19201=LINE('',#166202,#24097);
#19202=LINE('',#166207,#24098);
#19203=LINE('',#166211,#24099);
#19204=LINE('',#166215,#24100);
#19205=LINE('',#166218,#24101);
#19206=LINE('',#166223,#24102);
#19207=LINE('',#166227,#24103);
#19208=LINE('',#166231,#24104);
#19209=LINE('',#166234,#24105);
#19210=LINE('',#166239,#24106);
#19211=LINE('',#166243,#24107);
#19212=LINE('',#166247,#24108);
#19213=LINE('',#166250,#24109);
#19214=LINE('',#166253,#24110);
#19215=LINE('',#166257,#24111);
#19216=LINE('',#166261,#24112);
#19217=LINE('',#166265,#24113);
#19218=LINE('',#166269,#24114);
#19219=LINE('',#166273,#24115);
#19220=LINE('',#166277,#24116);
#19221=LINE('',#166281,#24117);
#19222=LINE('',#166285,#24118);
#19223=LINE('',#166289,#24119);
#19224=LINE('',#166293,#24120);
#19225=LINE('',#166297,#24121);
#19226=LINE('',#166301,#24122);
#19227=LINE('',#166305,#24123);
#19228=LINE('',#166309,#24124);
#19229=LINE('',#166313,#24125);
#19230=LINE('',#166317,#24126);
#19231=LINE('',#166321,#24127);
#19232=LINE('',#166325,#24128);
#19233=LINE('',#166329,#24129);
#19234=LINE('',#166333,#24130);
#19235=LINE('',#166337,#24131);
#19236=LINE('',#166357,#24132);
#19237=LINE('',#166361,#24133);
#19238=LINE('',#166365,#24134);
#19239=LINE('',#166369,#24135);
#19240=LINE('',#166373,#24136);
#19241=LINE('',#166390,#24137);
#19242=LINE('',#166394,#24138);
#19243=LINE('',#166398,#24139);
#19244=LINE('',#166424,#24140);
#19245=LINE('',#166428,#24141);
#19246=LINE('',#166432,#24142);
#19247=LINE('',#166452,#24143);
#19248=LINE('',#166456,#24144);
#19249=LINE('',#166460,#24145);
#19250=LINE('',#166472,#24146);
#19251=LINE('',#166476,#24147);
#19252=LINE('',#166480,#24148);
#19253=LINE('',#166483,#24149);
#19254=LINE('',#166488,#24150);
#19255=LINE('',#166492,#24151);
#19256=LINE('',#166496,#24152);
#19257=LINE('',#166499,#24153);
#19258=LINE('',#166504,#24154);
#19259=LINE('',#166508,#24155);
#19260=LINE('',#166512,#24156);
#19261=LINE('',#166515,#24157);
#19262=LINE('',#166520,#24158);
#19263=LINE('',#166524,#24159);
#19264=LINE('',#166528,#24160);
#19265=LINE('',#166531,#24161);
#19266=LINE('',#166536,#24162);
#19267=LINE('',#166540,#24163);
#19268=LINE('',#166544,#24164);
#19269=LINE('',#166547,#24165);
#19270=LINE('',#166552,#24166);
#19271=LINE('',#166556,#24167);
#19272=LINE('',#166560,#24168);
#19273=LINE('',#166563,#24169);
#19274=LINE('',#166568,#24170);
#19275=LINE('',#166572,#24171);
#19276=LINE('',#166576,#24172);
#19277=LINE('',#166579,#24173);
#19278=LINE('',#166584,#24174);
#19279=LINE('',#166588,#24175);
#19280=LINE('',#166592,#24176);
#19281=LINE('',#166595,#24177);
#19282=LINE('',#166600,#24178);
#19283=LINE('',#166604,#24179);
#19284=LINE('',#166608,#24180);
#19285=LINE('',#166611,#24181);
#19286=LINE('',#166616,#24182);
#19287=LINE('',#166620,#24183);
#19288=LINE('',#166624,#24184);
#19289=LINE('',#166627,#24185);
#19290=LINE('',#166632,#24186);
#19291=LINE('',#166636,#24187);
#19292=LINE('',#166640,#24188);
#19293=LINE('',#166643,#24189);
#19294=LINE('',#166648,#24190);
#19295=LINE('',#166652,#24191);
#19296=LINE('',#166656,#24192);
#19297=LINE('',#166659,#24193);
#19298=LINE('',#166664,#24194);
#19299=LINE('',#166668,#24195);
#19300=LINE('',#166672,#24196);
#19301=LINE('',#166675,#24197);
#19302=LINE('',#166678,#24198);
#19303=LINE('',#166682,#24199);
#19304=LINE('',#166686,#24200);
#19305=LINE('',#166690,#24201);
#19306=LINE('',#166710,#24202);
#19307=LINE('',#166714,#24203);
#19308=LINE('',#166718,#24204);
#19309=LINE('',#166741,#24205);
#19310=LINE('',#166745,#24206);
#19311=LINE('',#166749,#24207);
#19312=LINE('',#166769,#24208);
#19313=LINE('',#166773,#24209);
#19314=LINE('',#166777,#24210);
#19315=LINE('',#166789,#24211);
#19316=LINE('',#166793,#24212);
#19317=LINE('',#166797,#24213);
#19318=LINE('',#166800,#24214);
#19319=LINE('',#166805,#24215);
#19320=LINE('',#166809,#24216);
#19321=LINE('',#166813,#24217);
#19322=LINE('',#166816,#24218);
#19323=LINE('',#166821,#24219);
#19324=LINE('',#166825,#24220);
#19325=LINE('',#166829,#24221);
#19326=LINE('',#166832,#24222);
#19327=LINE('',#166837,#24223);
#19328=LINE('',#166841,#24224);
#19329=LINE('',#166845,#24225);
#19330=LINE('',#166848,#24226);
#19331=LINE('',#166853,#24227);
#19332=LINE('',#166857,#24228);
#19333=LINE('',#166861,#24229);
#19334=LINE('',#166864,#24230);
#19335=LINE('',#166869,#24231);
#19336=LINE('',#166873,#24232);
#19337=LINE('',#166877,#24233);
#19338=LINE('',#166880,#24234);
#19339=LINE('',#166885,#24235);
#19340=LINE('',#166889,#24236);
#19341=LINE('',#166893,#24237);
#19342=LINE('',#166896,#24238);
#19343=LINE('',#166901,#24239);
#19344=LINE('',#166905,#24240);
#19345=LINE('',#166909,#24241);
#19346=LINE('',#166912,#24242);
#19347=LINE('',#166917,#24243);
#19348=LINE('',#166921,#24244);
#19349=LINE('',#166925,#24245);
#19350=LINE('',#166928,#24246);
#19351=LINE('',#166933,#24247);
#19352=LINE('',#166937,#24248);
#19353=LINE('',#166941,#24249);
#19354=LINE('',#166944,#24250);
#19355=LINE('',#166949,#24251);
#19356=LINE('',#166953,#24252);
#19357=LINE('',#166957,#24253);
#19358=LINE('',#166960,#24254);
#19359=LINE('',#166965,#24255);
#19360=LINE('',#166969,#24256);
#19361=LINE('',#166973,#24257);
#19362=LINE('',#166976,#24258);
#19363=LINE('',#166981,#24259);
#19364=LINE('',#166985,#24260);
#19365=LINE('',#166989,#24261);
#19366=LINE('',#166992,#24262);
#19367=LINE('',#166997,#24263);
#19368=LINE('',#167001,#24264);
#19369=LINE('',#167009,#24265);
#19370=LINE('',#167012,#24266);
#19371=LINE('',#167017,#24267);
#19372=LINE('',#167021,#24268);
#19373=LINE('',#167025,#24269);
#19374=LINE('',#167028,#24270);
#19375=LINE('',#167033,#24271);
#19376=LINE('',#167037,#24272);
#19377=LINE('',#167041,#24273);
#19378=LINE('',#167044,#24274);
#19379=LINE('',#167049,#24275);
#19380=LINE('',#167053,#24276);
#19381=LINE('',#167057,#24277);
#19382=LINE('',#167060,#24278);
#19383=LINE('',#167063,#24279);
#19384=LINE('',#167067,#24280);
#19385=LINE('',#167071,#24281);
#19386=LINE('',#167075,#24282);
#19387=LINE('',#167079,#24283);
#19388=LINE('',#167083,#24284);
#19389=LINE('',#167087,#24285);
#19390=LINE('',#167091,#24286);
#19391=LINE('',#167095,#24287);
#19392=LINE('',#167099,#24288);
#19393=LINE('',#167103,#24289);
#19394=LINE('',#167107,#24290);
#19395=LINE('',#167111,#24291);
#19396=LINE('',#167115,#24292);
#19397=LINE('',#167119,#24293);
#19398=LINE('',#167123,#24294);
#19399=LINE('',#167127,#24295);
#19400=LINE('',#167131,#24296);
#19401=LINE('',#167135,#24297);
#19402=LINE('',#167139,#24298);
#19403=LINE('',#167143,#24299);
#19404=LINE('',#167147,#24300);
#19405=LINE('',#167167,#24301);
#19406=LINE('',#167171,#24302);
#19407=LINE('',#167175,#24303);
#19408=LINE('',#167179,#24304);
#19409=LINE('',#167183,#24305);
#19410=LINE('',#167200,#24306);
#19411=LINE('',#167204,#24307);
#19412=LINE('',#167208,#24308);
#19413=LINE('',#167234,#24309);
#19414=LINE('',#167238,#24310);
#19415=LINE('',#167242,#24311);
#19416=LINE('',#167262,#24312);
#19417=LINE('',#167266,#24313);
#19418=LINE('',#167270,#24314);
#19419=LINE('',#167282,#24315);
#19420=LINE('',#167286,#24316);
#19421=LINE('',#167290,#24317);
#19422=LINE('',#167293,#24318);
#19423=LINE('',#167298,#24319);
#19424=LINE('',#167302,#24320);
#19425=LINE('',#167306,#24321);
#19426=LINE('',#167309,#24322);
#19427=LINE('',#167314,#24323);
#19428=LINE('',#167318,#24324);
#19429=LINE('',#167322,#24325);
#19430=LINE('',#167325,#24326);
#19431=LINE('',#167330,#24327);
#19432=LINE('',#167334,#24328);
#19433=LINE('',#167338,#24329);
#19434=LINE('',#167341,#24330);
#19435=LINE('',#167346,#24331);
#19436=LINE('',#167350,#24332);
#19437=LINE('',#167354,#24333);
#19438=LINE('',#167357,#24334);
#19439=LINE('',#167362,#24335);
#19440=LINE('',#167366,#24336);
#19441=LINE('',#167370,#24337);
#19442=LINE('',#167373,#24338);
#19443=LINE('',#167378,#24339);
#19444=LINE('',#167382,#24340);
#19445=LINE('',#167386,#24341);
#19446=LINE('',#167389,#24342);
#19447=LINE('',#167394,#24343);
#19448=LINE('',#167398,#24344);
#19449=LINE('',#167402,#24345);
#19450=LINE('',#167405,#24346);
#19451=LINE('',#167410,#24347);
#19452=LINE('',#167414,#24348);
#19453=LINE('',#167418,#24349);
#19454=LINE('',#167421,#24350);
#19455=LINE('',#167426,#24351);
#19456=LINE('',#167430,#24352);
#19457=LINE('',#167434,#24353);
#19458=LINE('',#167437,#24354);
#19459=LINE('',#167442,#24355);
#19460=LINE('',#167446,#24356);
#19461=LINE('',#167450,#24357);
#19462=LINE('',#167453,#24358);
#19463=LINE('',#167458,#24359);
#19464=LINE('',#167462,#24360);
#19465=LINE('',#167466,#24361);
#19466=LINE('',#167469,#24362);
#19467=LINE('',#167474,#24363);
#19468=LINE('',#167478,#24364);
#19469=LINE('',#167482,#24365);
#19470=LINE('',#167485,#24366);
#19471=LINE('',#167488,#24367);
#19472=LINE('',#167492,#24368);
#19473=LINE('',#167496,#24369);
#19474=LINE('',#167500,#24370);
#19475=LINE('',#167520,#24371);
#19476=LINE('',#167524,#24372);
#19477=LINE('',#167528,#24373);
#19478=LINE('',#167551,#24374);
#19479=LINE('',#167555,#24375);
#19480=LINE('',#167559,#24376);
#19481=LINE('',#167579,#24377);
#19482=LINE('',#167583,#24378);
#19483=LINE('',#167587,#24379);
#19484=LINE('',#167599,#24380);
#19485=LINE('',#167603,#24381);
#19486=LINE('',#167607,#24382);
#19487=LINE('',#167610,#24383);
#19488=LINE('',#167615,#24384);
#19489=LINE('',#167619,#24385);
#19490=LINE('',#167623,#24386);
#19491=LINE('',#167626,#24387);
#19492=LINE('',#167631,#24388);
#19493=LINE('',#167635,#24389);
#19494=LINE('',#167639,#24390);
#19495=LINE('',#167642,#24391);
#19496=LINE('',#167647,#24392);
#19497=LINE('',#167651,#24393);
#19498=LINE('',#167655,#24394);
#19499=LINE('',#167658,#24395);
#19500=LINE('',#167663,#24396);
#19501=LINE('',#167667,#24397);
#19502=LINE('',#167671,#24398);
#19503=LINE('',#167674,#24399);
#19504=LINE('',#167679,#24400);
#19505=LINE('',#167683,#24401);
#19506=LINE('',#167687,#24402);
#19507=LINE('',#167690,#24403);
#19508=LINE('',#167695,#24404);
#19509=LINE('',#167699,#24405);
#19510=LINE('',#167703,#24406);
#19511=LINE('',#167706,#24407);
#19512=LINE('',#167711,#24408);
#19513=LINE('',#167715,#24409);
#19514=LINE('',#167719,#24410);
#19515=LINE('',#167722,#24411);
#19516=LINE('',#167727,#24412);
#19517=LINE('',#167731,#24413);
#19518=LINE('',#167735,#24414);
#19519=LINE('',#167738,#24415);
#19520=LINE('',#167743,#24416);
#19521=LINE('',#167747,#24417);
#19522=LINE('',#167751,#24418);
#19523=LINE('',#167754,#24419);
#19524=LINE('',#167759,#24420);
#19525=LINE('',#167763,#24421);
#19526=LINE('',#167767,#24422);
#19527=LINE('',#167770,#24423);
#19528=LINE('',#167775,#24424);
#19529=LINE('',#167779,#24425);
#19530=LINE('',#167783,#24426);
#19531=LINE('',#167786,#24427);
#19532=LINE('',#167791,#24428);
#19533=LINE('',#167795,#24429);
#19534=LINE('',#167799,#24430);
#19535=LINE('',#167802,#24431);
#19536=LINE('',#167805,#24432);
#19537=LINE('',#167809,#24433);
#19538=LINE('',#167813,#24434);
#19539=LINE('',#167817,#24435);
#19540=LINE('',#167821,#24436);
#19541=LINE('',#167825,#24437);
#19542=LINE('',#167829,#24438);
#19543=LINE('',#167833,#24439);
#19544=LINE('',#167837,#24440);
#19545=LINE('',#167841,#24441);
#19546=LINE('',#167845,#24442);
#19547=LINE('',#167849,#24443);
#19548=LINE('',#167853,#24444);
#19549=LINE('',#167857,#24445);
#19550=LINE('',#167861,#24446);
#19551=LINE('',#167865,#24447);
#19552=LINE('',#167869,#24448);
#19553=LINE('',#167873,#24449);
#19554=LINE('',#167877,#24450);
#19555=LINE('',#167881,#24451);
#19556=LINE('',#167885,#24452);
#19557=LINE('',#167889,#24453);
#19558=LINE('',#167909,#24454);
#19559=LINE('',#167913,#24455);
#19560=LINE('',#167917,#24456);
#19561=LINE('',#167921,#24457);
#19562=LINE('',#167925,#24458);
#19563=LINE('',#167942,#24459);
#19564=LINE('',#167946,#24460);
#19565=LINE('',#167950,#24461);
#19566=LINE('',#167976,#24462);
#19567=LINE('',#167980,#24463);
#19568=LINE('',#167984,#24464);
#19569=LINE('',#168004,#24465);
#19570=LINE('',#168008,#24466);
#19571=LINE('',#168012,#24467);
#19572=LINE('',#168024,#24468);
#19573=LINE('',#168028,#24469);
#19574=LINE('',#168032,#24470);
#19575=LINE('',#168035,#24471);
#19576=LINE('',#168040,#24472);
#19577=LINE('',#168044,#24473);
#19578=LINE('',#168048,#24474);
#19579=LINE('',#168051,#24475);
#19580=LINE('',#168056,#24476);
#19581=LINE('',#168060,#24477);
#19582=LINE('',#168064,#24478);
#19583=LINE('',#168067,#24479);
#19584=LINE('',#168072,#24480);
#19585=LINE('',#168076,#24481);
#19586=LINE('',#168080,#24482);
#19587=LINE('',#168083,#24483);
#19588=LINE('',#168088,#24484);
#19589=LINE('',#168092,#24485);
#19590=LINE('',#168096,#24486);
#19591=LINE('',#168099,#24487);
#19592=LINE('',#168104,#24488);
#19593=LINE('',#168108,#24489);
#19594=LINE('',#168112,#24490);
#19595=LINE('',#168115,#24491);
#19596=LINE('',#168120,#24492);
#19597=LINE('',#168124,#24493);
#19598=LINE('',#168128,#24494);
#19599=LINE('',#168131,#24495);
#19600=LINE('',#168136,#24496);
#19601=LINE('',#168140,#24497);
#19602=LINE('',#168144,#24498);
#19603=LINE('',#168147,#24499);
#19604=LINE('',#168152,#24500);
#19605=LINE('',#168156,#24501);
#19606=LINE('',#168160,#24502);
#19607=LINE('',#168163,#24503);
#19608=LINE('',#168168,#24504);
#19609=LINE('',#168172,#24505);
#19610=LINE('',#168176,#24506);
#19611=LINE('',#168179,#24507);
#19612=LINE('',#168184,#24508);
#19613=LINE('',#168188,#24509);
#19614=LINE('',#168192,#24510);
#19615=LINE('',#168195,#24511);
#19616=LINE('',#168200,#24512);
#19617=LINE('',#168204,#24513);
#19618=LINE('',#168208,#24514);
#19619=LINE('',#168211,#24515);
#19620=LINE('',#168216,#24516);
#19621=LINE('',#168220,#24517);
#19622=LINE('',#168224,#24518);
#19623=LINE('',#168227,#24519);
#19624=LINE('',#168246,#24520);
#19625=LINE('',#168250,#24521);
#19626=LINE('',#168254,#24522);
#19627=LINE('',#168277,#24523);
#19628=LINE('',#168281,#24524);
#19629=LINE('',#168285,#24525);
#19630=LINE('',#168305,#24526);
#19631=LINE('',#168309,#24527);
#19632=LINE('',#168313,#24528);
#19633=LINE('',#168325,#24529);
#19634=LINE('',#168329,#24530);
#19635=LINE('',#168333,#24531);
#19636=LINE('',#168336,#24532);
#19637=LINE('',#168341,#24533);
#19638=LINE('',#168345,#24534);
#19639=LINE('',#168349,#24535);
#19640=LINE('',#168352,#24536);
#19641=LINE('',#168357,#24537);
#19642=LINE('',#168361,#24538);
#19643=LINE('',#168365,#24539);
#19644=LINE('',#168368,#24540);
#19645=LINE('',#168373,#24541);
#19646=LINE('',#168377,#24542);
#19647=LINE('',#168381,#24543);
#19648=LINE('',#168384,#24544);
#19649=LINE('',#168389,#24545);
#19650=LINE('',#168393,#24546);
#19651=LINE('',#168397,#24547);
#19652=LINE('',#168400,#24548);
#19653=LINE('',#168405,#24549);
#19654=LINE('',#168409,#24550);
#19655=LINE('',#168413,#24551);
#19656=LINE('',#168416,#24552);
#19657=LINE('',#168421,#24553);
#19658=LINE('',#168425,#24554);
#19659=LINE('',#168429,#24555);
#19660=LINE('',#168432,#24556);
#19661=LINE('',#168437,#24557);
#19662=LINE('',#168441,#24558);
#19663=LINE('',#168445,#24559);
#19664=LINE('',#168448,#24560);
#19665=LINE('',#168453,#24561);
#19666=LINE('',#168457,#24562);
#19667=LINE('',#168461,#24563);
#19668=LINE('',#168464,#24564);
#19669=LINE('',#168469,#24565);
#19670=LINE('',#168473,#24566);
#19671=LINE('',#168477,#24567);
#19672=LINE('',#168480,#24568);
#19673=LINE('',#168485,#24569);
#19674=LINE('',#168489,#24570);
#19675=LINE('',#168493,#24571);
#19676=LINE('',#168496,#24572);
#19677=LINE('',#168501,#24573);
#19678=LINE('',#168505,#24574);
#19679=LINE('',#168509,#24575);
#19680=LINE('',#168512,#24576);
#19681=LINE('',#168517,#24577);
#19682=LINE('',#168521,#24578);
#19683=LINE('',#168525,#24579);
#19684=LINE('',#168528,#24580);
#19685=LINE('',#168534,#24581);
#19686=LINE('',#168538,#24582);
#19687=LINE('',#168555,#24583);
#19688=LINE('',#168571,#24584);
#19689=LINE('',#168575,#24585);
#19690=LINE('',#168579,#24586);
#19691=LINE('',#168595,#24587);
#19692=LINE('',#168607,#24588);
#19693=LINE('',#168611,#24589);
#19694=LINE('',#168615,#24590);
#19695=LINE('',#168626,#24591);
#19696=LINE('',#168630,#24592);
#19697=LINE('',#168634,#24593);
#19698=LINE('',#168637,#24594);
#19699=LINE('',#168642,#24595);
#19700=LINE('',#168646,#24596);
#19701=LINE('',#168650,#24597);
#19702=LINE('',#168653,#24598);
#19703=LINE('',#168658,#24599);
#19704=LINE('',#168662,#24600);
#19705=LINE('',#168666,#24601);
#19706=LINE('',#168669,#24602);
#19707=LINE('',#168674,#24603);
#19708=LINE('',#168678,#24604);
#19709=LINE('',#168682,#24605);
#19710=LINE('',#168685,#24606);
#19711=LINE('',#168690,#24607);
#19712=LINE('',#168694,#24608);
#19713=LINE('',#168698,#24609);
#19714=LINE('',#168701,#24610);
#19715=LINE('',#168706,#24611);
#19716=LINE('',#168710,#24612);
#19717=LINE('',#168714,#24613);
#19718=LINE('',#168717,#24614);
#19719=LINE('',#168722,#24615);
#19720=LINE('',#168726,#24616);
#19721=LINE('',#168730,#24617);
#19722=LINE('',#168733,#24618);
#19723=LINE('',#168738,#24619);
#19724=LINE('',#168742,#24620);
#19725=LINE('',#168746,#24621);
#19726=LINE('',#168749,#24622);
#19727=LINE('',#168754,#24623);
#19728=LINE('',#168758,#24624);
#19729=LINE('',#168762,#24625);
#19730=LINE('',#168765,#24626);
#19731=LINE('',#168770,#24627);
#19732=LINE('',#168774,#24628);
#19733=LINE('',#168778,#24629);
#19734=LINE('',#168781,#24630);
#19735=LINE('',#168786,#24631);
#19736=LINE('',#168790,#24632);
#19737=LINE('',#168794,#24633);
#19738=LINE('',#168797,#24634);
#19739=LINE('',#168802,#24635);
#19740=LINE('',#168806,#24636);
#19741=LINE('',#168810,#24637);
#19742=LINE('',#168813,#24638);
#19743=LINE('',#168818,#24639);
#19744=LINE('',#168822,#24640);
#19745=LINE('',#168826,#24641);
#19746=LINE('',#168829,#24642);
#19747=LINE('',#168832,#24643);
#19748=LINE('',#168850,#24644);
#19749=LINE('',#168854,#24645);
#19750=LINE('',#168871,#24646);
#19751=LINE('',#168875,#24647);
#19752=LINE('',#168879,#24648);
#19753=LINE('',#168894,#24649);
#19754=LINE('',#168907,#24650);
#19755=LINE('',#168911,#24651);
#19756=LINE('',#168915,#24652);
#19757=LINE('',#168926,#24653);
#19758=LINE('',#168930,#24654);
#19759=LINE('',#168934,#24655);
#19760=LINE('',#168937,#24656);
#19761=LINE('',#168942,#24657);
#19762=LINE('',#168946,#24658);
#19763=LINE('',#168950,#24659);
#19764=LINE('',#168953,#24660);
#19765=LINE('',#168958,#24661);
#19766=LINE('',#168962,#24662);
#19767=LINE('',#168966,#24663);
#19768=LINE('',#168969,#24664);
#19769=LINE('',#168974,#24665);
#19770=LINE('',#168978,#24666);
#19771=LINE('',#168982,#24667);
#19772=LINE('',#168985,#24668);
#19773=LINE('',#168990,#24669);
#19774=LINE('',#168994,#24670);
#19775=LINE('',#168998,#24671);
#19776=LINE('',#169001,#24672);
#19777=LINE('',#169006,#24673);
#19778=LINE('',#169010,#24674);
#19779=LINE('',#169014,#24675);
#19780=LINE('',#169017,#24676);
#19781=LINE('',#169022,#24677);
#19782=LINE('',#169026,#24678);
#19783=LINE('',#169030,#24679);
#19784=LINE('',#169033,#24680);
#19785=LINE('',#169038,#24681);
#19786=LINE('',#169042,#24682);
#19787=LINE('',#169046,#24683);
#19788=LINE('',#169049,#24684);
#19789=LINE('',#169054,#24685);
#19790=LINE('',#169058,#24686);
#19791=LINE('',#169062,#24687);
#19792=LINE('',#169065,#24688);
#19793=LINE('',#169070,#24689);
#19794=LINE('',#169074,#24690);
#19795=LINE('',#169078,#24691);
#19796=LINE('',#169081,#24692);
#19797=LINE('',#169086,#24693);
#19798=LINE('',#169090,#24694);
#19799=LINE('',#169094,#24695);
#19800=LINE('',#169097,#24696);
#19801=LINE('',#169102,#24697);
#19802=LINE('',#169106,#24698);
#19803=LINE('',#169110,#24699);
#19804=LINE('',#169113,#24700);
#19805=LINE('',#169118,#24701);
#19806=LINE('',#169122,#24702);
#19807=LINE('',#169126,#24703);
#19808=LINE('',#169129,#24704);
#19809=LINE('',#169132,#24705);
#19810=LINE('',#169136,#24706);
#19811=LINE('',#169140,#24707);
#19812=LINE('',#169160,#24708);
#19813=LINE('',#169164,#24709);
#19814=LINE('',#169168,#24710);
#19815=LINE('',#169171,#24711);
#19816=LINE('',#169176,#24712);
#19817=LINE('',#169180,#24713);
#19818=LINE('',#169184,#24714);
#19819=LINE('',#169187,#24715);
#19820=LINE('',#169192,#24716);
#19821=LINE('',#169196,#24717);
#19822=LINE('',#169200,#24718);
#19823=LINE('',#169203,#24719);
#19824=LINE('',#169208,#24720);
#19825=LINE('',#169212,#24721);
#19826=LINE('',#169216,#24722);
#19827=LINE('',#169219,#24723);
#19828=LINE('',#169222,#24724);
#19829=LINE('',#169226,#24725);
#19830=LINE('',#169230,#24726);
#19831=LINE('',#169234,#24727);
#19832=LINE('',#169238,#24728);
#19833=LINE('',#169242,#24729);
#19834=LINE('',#169246,#24730);
#19835=LINE('',#169250,#24731);
#19836=LINE('',#169254,#24732);
#19837=LINE('',#169258,#24733);
#19838=LINE('',#169262,#24734);
#19839=LINE('',#169266,#24735);
#19840=LINE('',#169270,#24736);
#19841=LINE('',#169274,#24737);
#19842=LINE('',#169278,#24738);
#19843=LINE('',#169282,#24739);
#19844=LINE('',#169286,#24740);
#19845=LINE('',#169290,#24741);
#19846=LINE('',#169294,#24742);
#19847=LINE('',#169298,#24743);
#19848=LINE('',#169302,#24744);
#19849=LINE('',#169306,#24745);
#19850=LINE('',#169310,#24746);
#19851=LINE('',#169314,#24747);
#19852=LINE('',#169318,#24748);
#19853=LINE('',#169322,#24749);
#19854=LINE('',#169326,#24750);
#19855=LINE('',#169334,#24751);
#19856=LINE('',#169340,#24752);
#19857=LINE('',#169344,#24753);
#19858=LINE('',#169361,#24754);
#19859=LINE('',#169377,#24755);
#19860=LINE('',#169381,#24756);
#19861=LINE('',#169385,#24757);
#19862=LINE('',#169401,#24758);
#19863=LINE('',#169413,#24759);
#19864=LINE('',#169417,#24760);
#19865=LINE('',#169421,#24761);
#19866=LINE('',#169432,#24762);
#19867=LINE('',#169436,#24763);
#19868=LINE('',#169440,#24764);
#19869=LINE('',#169443,#24765);
#19870=LINE('',#169448,#24766);
#19871=LINE('',#169452,#24767);
#19872=LINE('',#169456,#24768);
#19873=LINE('',#169459,#24769);
#19874=LINE('',#169464,#24770);
#19875=LINE('',#169468,#24771);
#19876=LINE('',#169472,#24772);
#19877=LINE('',#169475,#24773);
#19878=LINE('',#169480,#24774);
#19879=LINE('',#169484,#24775);
#19880=LINE('',#169488,#24776);
#19881=LINE('',#169491,#24777);
#19882=LINE('',#169496,#24778);
#19883=LINE('',#169500,#24779);
#19884=LINE('',#169504,#24780);
#19885=LINE('',#169507,#24781);
#19886=LINE('',#169512,#24782);
#19887=LINE('',#169516,#24783);
#19888=LINE('',#169520,#24784);
#19889=LINE('',#169523,#24785);
#19890=LINE('',#169528,#24786);
#19891=LINE('',#169532,#24787);
#19892=LINE('',#169536,#24788);
#19893=LINE('',#169539,#24789);
#19894=LINE('',#169544,#24790);
#19895=LINE('',#169548,#24791);
#19896=LINE('',#169552,#24792);
#19897=LINE('',#169555,#24793);
#19898=LINE('',#169560,#24794);
#19899=LINE('',#169564,#24795);
#19900=LINE('',#169568,#24796);
#19901=LINE('',#169571,#24797);
#19902=LINE('',#169576,#24798);
#19903=LINE('',#169580,#24799);
#19904=LINE('',#169584,#24800);
#19905=LINE('',#169587,#24801);
#19906=LINE('',#169592,#24802);
#19907=LINE('',#169596,#24803);
#19908=LINE('',#169600,#24804);
#19909=LINE('',#169603,#24805);
#19910=LINE('',#169608,#24806);
#19911=LINE('',#169612,#24807);
#19912=LINE('',#169616,#24808);
#19913=LINE('',#169619,#24809);
#19914=LINE('',#169624,#24810);
#19915=LINE('',#169628,#24811);
#19916=LINE('',#169632,#24812);
#19917=LINE('',#169635,#24813);
#19918=LINE('',#169638,#24814);
#19919=LINE('',#169656,#24815);
#19920=LINE('',#169660,#24816);
#19921=LINE('',#169677,#24817);
#19922=LINE('',#169681,#24818);
#19923=LINE('',#169685,#24819);
#19924=LINE('',#169700,#24820);
#19925=LINE('',#169713,#24821);
#19926=LINE('',#169717,#24822);
#19927=LINE('',#169721,#24823);
#19928=LINE('',#169732,#24824);
#19929=LINE('',#169736,#24825);
#19930=LINE('',#169740,#24826);
#19931=LINE('',#169743,#24827);
#19932=LINE('',#169748,#24828);
#19933=LINE('',#169752,#24829);
#19934=LINE('',#169756,#24830);
#19935=LINE('',#169759,#24831);
#19936=LINE('',#169764,#24832);
#19937=LINE('',#169768,#24833);
#19938=LINE('',#169772,#24834);
#19939=LINE('',#169775,#24835);
#19940=LINE('',#169780,#24836);
#19941=LINE('',#169784,#24837);
#19942=LINE('',#169788,#24838);
#19943=LINE('',#169791,#24839);
#19944=LINE('',#169796,#24840);
#19945=LINE('',#169800,#24841);
#19946=LINE('',#169804,#24842);
#19947=LINE('',#169807,#24843);
#19948=LINE('',#169812,#24844);
#19949=LINE('',#169816,#24845);
#19950=LINE('',#169820,#24846);
#19951=LINE('',#169823,#24847);
#19952=LINE('',#169828,#24848);
#19953=LINE('',#169832,#24849);
#19954=LINE('',#169836,#24850);
#19955=LINE('',#169839,#24851);
#19956=LINE('',#169844,#24852);
#19957=LINE('',#169848,#24853);
#19958=LINE('',#169852,#24854);
#19959=LINE('',#169855,#24855);
#19960=LINE('',#169860,#24856);
#19961=LINE('',#169864,#24857);
#19962=LINE('',#169868,#24858);
#19963=LINE('',#169871,#24859);
#19964=LINE('',#169876,#24860);
#19965=LINE('',#169880,#24861);
#19966=LINE('',#169884,#24862);
#19967=LINE('',#169887,#24863);
#19968=LINE('',#169892,#24864);
#19969=LINE('',#169896,#24865);
#19970=LINE('',#169900,#24866);
#19971=LINE('',#169903,#24867);
#19972=LINE('',#169908,#24868);
#19973=LINE('',#169912,#24869);
#19974=LINE('',#169916,#24870);
#19975=LINE('',#169919,#24871);
#19976=LINE('',#169924,#24872);
#19977=LINE('',#169928,#24873);
#19978=LINE('',#169932,#24874);
#19979=LINE('',#169935,#24875);
#19980=LINE('',#169938,#24876);
#19981=LINE('',#169942,#24877);
#19982=LINE('',#169946,#24878);
#19983=LINE('',#169966,#24879);
#19984=LINE('',#169970,#24880);
#19985=LINE('',#169974,#24881);
#19986=LINE('',#169977,#24882);
#19987=LINE('',#169982,#24883);
#19988=LINE('',#169986,#24884);
#19989=LINE('',#169990,#24885);
#19990=LINE('',#169993,#24886);
#19991=LINE('',#169998,#24887);
#19992=LINE('',#170002,#24888);
#19993=LINE('',#170006,#24889);
#19994=LINE('',#170009,#24890);
#19995=LINE('',#170014,#24891);
#19996=LINE('',#170018,#24892);
#19997=LINE('',#170022,#24893);
#19998=LINE('',#170025,#24894);
#19999=LINE('',#170028,#24895);
#20000=LINE('',#170032,#24896);
#20001=LINE('',#170036,#24897);
#20002=LINE('',#170040,#24898);
#20003=LINE('',#170044,#24899);
#20004=LINE('',#170048,#24900);
#20005=LINE('',#170052,#24901);
#20006=LINE('',#170056,#24902);
#20007=LINE('',#170060,#24903);
#20008=LINE('',#170064,#24904);
#20009=LINE('',#170068,#24905);
#20010=LINE('',#170072,#24906);
#20011=LINE('',#170076,#24907);
#20012=LINE('',#170080,#24908);
#20013=LINE('',#170084,#24909);
#20014=LINE('',#170088,#24910);
#20015=LINE('',#170092,#24911);
#20016=LINE('',#170096,#24912);
#20017=LINE('',#170100,#24913);
#20018=LINE('',#170104,#24914);
#20019=LINE('',#170108,#24915);
#20020=LINE('',#170112,#24916);
#20021=LINE('',#170116,#24917);
#20022=LINE('',#170120,#24918);
#20023=LINE('',#170124,#24919);
#20024=LINE('',#170128,#24920);
#20025=LINE('',#170132,#24921);
#20026=LINE('',#170140,#24922);
#20027=LINE('',#170146,#24923);
#20028=LINE('',#170150,#24924);
#20029=LINE('',#170167,#24925);
#20030=LINE('',#170183,#24926);
#20031=LINE('',#170187,#24927);
#20032=LINE('',#170191,#24928);
#20033=LINE('',#170207,#24929);
#20034=LINE('',#170219,#24930);
#20035=LINE('',#170223,#24931);
#20036=LINE('',#170227,#24932);
#20037=LINE('',#170238,#24933);
#20038=LINE('',#170242,#24934);
#20039=LINE('',#170246,#24935);
#20040=LINE('',#170249,#24936);
#20041=LINE('',#170254,#24937);
#20042=LINE('',#170258,#24938);
#20043=LINE('',#170262,#24939);
#20044=LINE('',#170265,#24940);
#20045=LINE('',#170270,#24941);
#20046=LINE('',#170274,#24942);
#20047=LINE('',#170278,#24943);
#20048=LINE('',#170281,#24944);
#20049=LINE('',#170286,#24945);
#20050=LINE('',#170290,#24946);
#20051=LINE('',#170294,#24947);
#20052=LINE('',#170297,#24948);
#20053=LINE('',#170302,#24949);
#20054=LINE('',#170306,#24950);
#20055=LINE('',#170310,#24951);
#20056=LINE('',#170313,#24952);
#20057=LINE('',#170318,#24953);
#20058=LINE('',#170322,#24954);
#20059=LINE('',#170326,#24955);
#20060=LINE('',#170329,#24956);
#20061=LINE('',#170334,#24957);
#20062=LINE('',#170338,#24958);
#20063=LINE('',#170342,#24959);
#20064=LINE('',#170345,#24960);
#20065=LINE('',#170350,#24961);
#20066=LINE('',#170354,#24962);
#20067=LINE('',#170358,#24963);
#20068=LINE('',#170361,#24964);
#20069=LINE('',#170366,#24965);
#20070=LINE('',#170370,#24966);
#20071=LINE('',#170374,#24967);
#20072=LINE('',#170377,#24968);
#20073=LINE('',#170382,#24969);
#20074=LINE('',#170386,#24970);
#20075=LINE('',#170390,#24971);
#20076=LINE('',#170393,#24972);
#20077=LINE('',#170398,#24973);
#20078=LINE('',#170402,#24974);
#20079=LINE('',#170406,#24975);
#20080=LINE('',#170409,#24976);
#20081=LINE('',#170414,#24977);
#20082=LINE('',#170418,#24978);
#20083=LINE('',#170422,#24979);
#20084=LINE('',#170425,#24980);
#20085=LINE('',#170430,#24981);
#20086=LINE('',#170434,#24982);
#20087=LINE('',#170438,#24983);
#20088=LINE('',#170441,#24984);
#20089=LINE('',#170444,#24985);
#20090=LINE('',#170462,#24986);
#20091=LINE('',#170466,#24987);
#20092=LINE('',#170483,#24988);
#20093=LINE('',#170487,#24989);
#20094=LINE('',#170491,#24990);
#20095=LINE('',#170506,#24991);
#20096=LINE('',#170519,#24992);
#20097=LINE('',#170523,#24993);
#20098=LINE('',#170527,#24994);
#20099=LINE('',#170538,#24995);
#20100=LINE('',#170542,#24996);
#20101=LINE('',#170546,#24997);
#20102=LINE('',#170549,#24998);
#20103=LINE('',#170554,#24999);
#20104=LINE('',#170558,#25000);
#20105=LINE('',#170562,#25001);
#20106=LINE('',#170565,#25002);
#20107=LINE('',#170570,#25003);
#20108=LINE('',#170574,#25004);
#20109=LINE('',#170578,#25005);
#20110=LINE('',#170581,#25006);
#20111=LINE('',#170586,#25007);
#20112=LINE('',#170590,#25008);
#20113=LINE('',#170594,#25009);
#20114=LINE('',#170597,#25010);
#20115=LINE('',#170602,#25011);
#20116=LINE('',#170606,#25012);
#20117=LINE('',#170610,#25013);
#20118=LINE('',#170613,#25014);
#20119=LINE('',#170618,#25015);
#20120=LINE('',#170622,#25016);
#20121=LINE('',#170626,#25017);
#20122=LINE('',#170629,#25018);
#20123=LINE('',#170634,#25019);
#20124=LINE('',#170638,#25020);
#20125=LINE('',#170642,#25021);
#20126=LINE('',#170645,#25022);
#20127=LINE('',#170650,#25023);
#20128=LINE('',#170654,#25024);
#20129=LINE('',#170658,#25025);
#20130=LINE('',#170661,#25026);
#20131=LINE('',#170666,#25027);
#20132=LINE('',#170670,#25028);
#20133=LINE('',#170674,#25029);
#20134=LINE('',#170677,#25030);
#20135=LINE('',#170682,#25031);
#20136=LINE('',#170686,#25032);
#20137=LINE('',#170690,#25033);
#20138=LINE('',#170693,#25034);
#20139=LINE('',#170698,#25035);
#20140=LINE('',#170702,#25036);
#20141=LINE('',#170706,#25037);
#20142=LINE('',#170709,#25038);
#20143=LINE('',#170714,#25039);
#20144=LINE('',#170718,#25040);
#20145=LINE('',#170722,#25041);
#20146=LINE('',#170725,#25042);
#20147=LINE('',#170730,#25043);
#20148=LINE('',#170734,#25044);
#20149=LINE('',#170738,#25045);
#20150=LINE('',#170741,#25046);
#20151=LINE('',#170744,#25047);
#20152=LINE('',#170748,#25048);
#20153=LINE('',#170752,#25049);
#20154=LINE('',#170770,#25050);
#20155=LINE('',#170774,#25051);
#20156=LINE('',#170778,#25052);
#20157=LINE('',#170782,#25053);
#20158=LINE('',#170786,#25054);
#20159=LINE('',#170790,#25055);
#20160=LINE('',#170794,#25056);
#20161=LINE('',#170798,#25057);
#20162=LINE('',#170802,#25058);
#20163=LINE('',#170806,#25059);
#20164=LINE('',#170810,#25060);
#20165=LINE('',#170814,#25061);
#20166=LINE('',#170818,#25062);
#20167=LINE('',#170822,#25063);
#20168=LINE('',#170826,#25064);
#20169=LINE('',#170830,#25065);
#20170=LINE('',#170834,#25066);
#20171=LINE('',#170838,#25067);
#20172=LINE('',#170842,#25068);
#20173=LINE('',#170846,#25069);
#20174=LINE('',#170850,#25070);
#20175=LINE('',#170854,#25071);
#20176=LINE('',#170858,#25072);
#20177=LINE('',#170862,#25073);
#20178=LINE('',#170868,#25074);
#20179=LINE('',#170872,#25075);
#20180=LINE('',#170889,#25076);
#20181=LINE('',#170905,#25077);
#20182=LINE('',#170909,#25078);
#20183=LINE('',#170913,#25079);
#20184=LINE('',#170929,#25080);
#20185=LINE('',#170941,#25081);
#20186=LINE('',#170945,#25082);
#20187=LINE('',#170949,#25083);
#20188=LINE('',#170960,#25084);
#20189=LINE('',#170964,#25085);
#20190=LINE('',#170968,#25086);
#20191=LINE('',#170971,#25087);
#20192=LINE('',#170976,#25088);
#20193=LINE('',#170980,#25089);
#20194=LINE('',#170984,#25090);
#20195=LINE('',#170987,#25091);
#20196=LINE('',#170992,#25092);
#20197=LINE('',#170996,#25093);
#20198=LINE('',#171000,#25094);
#20199=LINE('',#171003,#25095);
#20200=LINE('',#171008,#25096);
#20201=LINE('',#171012,#25097);
#20202=LINE('',#171016,#25098);
#20203=LINE('',#171019,#25099);
#20204=LINE('',#171024,#25100);
#20205=LINE('',#171028,#25101);
#20206=LINE('',#171032,#25102);
#20207=LINE('',#171035,#25103);
#20208=LINE('',#171040,#25104);
#20209=LINE('',#171044,#25105);
#20210=LINE('',#171048,#25106);
#20211=LINE('',#171051,#25107);
#20212=LINE('',#171056,#25108);
#20213=LINE('',#171060,#25109);
#20214=LINE('',#171064,#25110);
#20215=LINE('',#171067,#25111);
#20216=LINE('',#171072,#25112);
#20217=LINE('',#171076,#25113);
#20218=LINE('',#171080,#25114);
#20219=LINE('',#171083,#25115);
#20220=LINE('',#171088,#25116);
#20221=LINE('',#171092,#25117);
#20222=LINE('',#171096,#25118);
#20223=LINE('',#171099,#25119);
#20224=LINE('',#171104,#25120);
#20225=LINE('',#171108,#25121);
#20226=LINE('',#171112,#25122);
#20227=LINE('',#171115,#25123);
#20228=LINE('',#171120,#25124);
#20229=LINE('',#171124,#25125);
#20230=LINE('',#171128,#25126);
#20231=LINE('',#171131,#25127);
#20232=LINE('',#171136,#25128);
#20233=LINE('',#171140,#25129);
#20234=LINE('',#171144,#25130);
#20235=LINE('',#171147,#25131);
#20236=LINE('',#171152,#25132);
#20237=LINE('',#171156,#25133);
#20238=LINE('',#171160,#25134);
#20239=LINE('',#171163,#25135);
#20240=LINE('',#171166,#25136);
#20241=LINE('',#171184,#25137);
#20242=LINE('',#171188,#25138);
#20243=LINE('',#171205,#25139);
#20244=LINE('',#171209,#25140);
#20245=LINE('',#171213,#25141);
#20246=LINE('',#171228,#25142);
#20247=LINE('',#171241,#25143);
#20248=LINE('',#171245,#25144);
#20249=LINE('',#171249,#25145);
#20250=LINE('',#171260,#25146);
#20251=LINE('',#171264,#25147);
#20252=LINE('',#171268,#25148);
#20253=LINE('',#171271,#25149);
#20254=LINE('',#171276,#25150);
#20255=LINE('',#171280,#25151);
#20256=LINE('',#171284,#25152);
#20257=LINE('',#171287,#25153);
#20258=LINE('',#171292,#25154);
#20259=LINE('',#171296,#25155);
#20260=LINE('',#171300,#25156);
#20261=LINE('',#171303,#25157);
#20262=LINE('',#171308,#25158);
#20263=LINE('',#171312,#25159);
#20264=LINE('',#171316,#25160);
#20265=LINE('',#171319,#25161);
#20266=LINE('',#171324,#25162);
#20267=LINE('',#171328,#25163);
#20268=LINE('',#171332,#25164);
#20269=LINE('',#171335,#25165);
#20270=LINE('',#171340,#25166);
#20271=LINE('',#171344,#25167);
#20272=LINE('',#171348,#25168);
#20273=LINE('',#171351,#25169);
#20274=LINE('',#171356,#25170);
#20275=LINE('',#171360,#25171);
#20276=LINE('',#171364,#25172);
#20277=LINE('',#171367,#25173);
#20278=LINE('',#171372,#25174);
#20279=LINE('',#171376,#25175);
#20280=LINE('',#171380,#25176);
#20281=LINE('',#171383,#25177);
#20282=LINE('',#171388,#25178);
#20283=LINE('',#171392,#25179);
#20284=LINE('',#171396,#25180);
#20285=LINE('',#171399,#25181);
#20286=LINE('',#171404,#25182);
#20287=LINE('',#171408,#25183);
#20288=LINE('',#171412,#25184);
#20289=LINE('',#171415,#25185);
#20290=LINE('',#171420,#25186);
#20291=LINE('',#171424,#25187);
#20292=LINE('',#171428,#25188);
#20293=LINE('',#171431,#25189);
#20294=LINE('',#171436,#25190);
#20295=LINE('',#171440,#25191);
#20296=LINE('',#171444,#25192);
#20297=LINE('',#171447,#25193);
#20298=LINE('',#171452,#25194);
#20299=LINE('',#171456,#25195);
#20300=LINE('',#171460,#25196);
#20301=LINE('',#171463,#25197);
#20302=LINE('',#171466,#25198);
#20303=LINE('',#171470,#25199);
#20304=LINE('',#171474,#25200);
#20305=LINE('',#171494,#25201);
#20306=LINE('',#171498,#25202);
#20307=LINE('',#171502,#25203);
#20308=LINE('',#171505,#25204);
#20309=LINE('',#171510,#25205);
#20310=LINE('',#171514,#25206);
#20311=LINE('',#171518,#25207);
#20312=LINE('',#171521,#25208);
#20313=LINE('',#171526,#25209);
#20314=LINE('',#171530,#25210);
#20315=LINE('',#171534,#25211);
#20316=LINE('',#171537,#25212);
#20317=LINE('',#171542,#25213);
#20318=LINE('',#171546,#25214);
#20319=LINE('',#171550,#25215);
#20320=LINE('',#171553,#25216);
#20321=LINE('',#171558,#25217);
#20322=LINE('',#171562,#25218);
#20323=LINE('',#171566,#25219);
#20324=LINE('',#171569,#25220);
#20325=LINE('',#171576,#25221);
#20326=LINE('',#171580,#25222);
#20327=LINE('',#171584,#25223);
#20328=LINE('',#171588,#25224);
#20329=LINE('',#171598,#25225);
#20330=LINE('',#171602,#25226);
#20331=LINE('',#171606,#25227);
#20332=LINE('',#171609,#25228);
#20333=LINE('',#171612,#25229);
#20334=LINE('',#171616,#25230);
#20335=LINE('',#171620,#25231);
#20336=LINE('',#171624,#25232);
#20337=LINE('',#171628,#25233);
#20338=LINE('',#171632,#25234);
#20339=LINE('',#171636,#25235);
#20340=LINE('',#171640,#25236);
#20341=LINE('',#171644,#25237);
#20342=LINE('',#171648,#25238);
#20343=LINE('',#171652,#25239);
#20344=LINE('',#171656,#25240);
#20345=LINE('',#171660,#25241);
#20346=LINE('',#171664,#25242);
#20347=LINE('',#171668,#25243);
#20348=LINE('',#171672,#25244);
#20349=LINE('',#171676,#25245);
#20350=LINE('',#171680,#25246);
#20351=LINE('',#171684,#25247);
#20352=LINE('',#171688,#25248);
#20353=LINE('',#171692,#25249);
#20354=LINE('',#171696,#25250);
#20355=LINE('',#171700,#25251);
#20356=LINE('',#171704,#25252);
#20357=LINE('',#171708,#25253);
#20358=LINE('',#171712,#25254);
#20359=LINE('',#171716,#25255);
#20360=LINE('',#171720,#25256);
#20361=LINE('',#171724,#25257);
#20362=LINE('',#171728,#25258);
#20363=LINE('',#171732,#25259);
#20364=LINE('',#171736,#25260);
#20365=LINE('',#171740,#25261);
#20366=LINE('',#171744,#25262);
#20367=LINE('',#171748,#25263);
#20368=LINE('',#171752,#25264);
#20369=LINE('',#171756,#25265);
#20370=LINE('',#171760,#25266);
#20371=LINE('',#171764,#25267);
#20372=LINE('',#171768,#25268);
#20373=LINE('',#171771,#25269);
#20374=LINE('',#171772,#25270);
#20375=LINE('',#171774,#25271);
#20376=LINE('',#171776,#25272);
#20377=LINE('',#171777,#25273);
#20378=LINE('',#171779,#25274);
#20379=LINE('',#171780,#25275);
#20380=LINE('',#171782,#25276);
#20381=LINE('',#171784,#25277);
#20382=LINE('',#171787,#25278);
#20383=LINE('',#171788,#25279);
#20384=LINE('',#171790,#25280);
#20385=LINE('',#171792,#25281);
#20386=LINE('',#171794,#25282);
#20387=LINE('',#171795,#25283);
#20388=LINE('',#171797,#25284);
#20389=LINE('',#171798,#25285);
#20390=LINE('',#171800,#25286);
#20391=LINE('',#171802,#25287);
#20392=LINE('',#171805,#25288);
#20393=LINE('',#171806,#25289);
#20394=LINE('',#171808,#25290);
#20395=LINE('',#171809,#25291);
#20396=LINE('',#171811,#25292);
#20397=LINE('',#171813,#25293);
#20398=LINE('',#171816,#25294);
#20399=LINE('',#171817,#25295);
#20400=LINE('',#171819,#25296);
#20401=LINE('',#171820,#25297);
#20402=LINE('',#171822,#25298);
#20403=LINE('',#171824,#25299);
#20404=LINE('',#171827,#25300);
#20405=LINE('',#171828,#25301);
#20406=LINE('',#171830,#25302);
#20407=LINE('',#171831,#25303);
#20408=LINE('',#171833,#25304);
#20409=LINE('',#171835,#25305);
#20410=LINE('',#171838,#25306);
#20411=LINE('',#171839,#25307);
#20412=LINE('',#171841,#25308);
#20413=LINE('',#171842,#25309);
#20414=LINE('',#171844,#25310);
#20415=LINE('',#171846,#25311);
#20416=LINE('',#171849,#25312);
#20417=LINE('',#171850,#25313);
#20418=LINE('',#171852,#25314);
#20419=LINE('',#171854,#25315);
#20420=LINE('',#171856,#25316);
#20421=LINE('',#171858,#25317);
#20422=LINE('',#171860,#25318);
#20423=LINE('',#171861,#25319);
#20424=LINE('',#171863,#25320);
#20425=LINE('',#171865,#25321);
#20426=LINE('',#171867,#25322);
#20427=LINE('',#171869,#25323);
#20428=LINE('',#171871,#25324);
#20429=LINE('',#171873,#25325);
#20430=LINE('',#171876,#25326);
#20431=LINE('',#171877,#25327);
#20432=LINE('',#171879,#25328);
#20433=LINE('',#171881,#25329);
#20434=LINE('',#171883,#25330);
#20435=LINE('',#171885,#25331);
#20436=LINE('',#171887,#25332);
#20437=LINE('',#171889,#25333);
#20438=LINE('',#171892,#25334);
#20439=LINE('',#171893,#25335);
#20440=LINE('',#171895,#25336);
#20441=LINE('',#171897,#25337);
#20442=LINE('',#171899,#25338);
#20443=LINE('',#171901,#25339);
#20444=LINE('',#171903,#25340);
#20445=LINE('',#171904,#25341);
#20446=LINE('',#171906,#25342);
#20447=LINE('',#171908,#25343);
#20448=LINE('',#171910,#25344);
#20449=LINE('',#171912,#25345);
#20450=LINE('',#171914,#25346);
#20451=LINE('',#171916,#25347);
#20452=LINE('',#171919,#25348);
#20453=LINE('',#171920,#25349);
#20454=LINE('',#171922,#25350);
#20455=LINE('',#171924,#25351);
#20456=LINE('',#171926,#25352);
#20457=LINE('',#171928,#25353);
#20458=LINE('',#171930,#25354);
#20459=LINE('',#171932,#25355);
#20460=LINE('',#171935,#25356);
#20461=LINE('',#171936,#25357);
#20462=LINE('',#171938,#25358);
#20463=LINE('',#171940,#25359);
#20464=LINE('',#171942,#25360);
#20465=LINE('',#171944,#25361);
#20466=LINE('',#171946,#25362);
#20467=LINE('',#171948,#25363);
#20468=LINE('',#171951,#25364);
#20469=LINE('',#171952,#25365);
#20470=LINE('',#171954,#25366);
#20471=LINE('',#171956,#25367);
#20472=LINE('',#171958,#25368);
#20473=LINE('',#171960,#25369);
#20474=LINE('',#171962,#25370);
#20475=LINE('',#171963,#25371);
#20476=LINE('',#171965,#25372);
#20477=LINE('',#171967,#25373);
#20478=LINE('',#171969,#25374);
#20479=LINE('',#171971,#25375);
#20480=LINE('',#171973,#25376);
#20481=LINE('',#171975,#25377);
#20482=LINE('',#171978,#25378);
#20483=LINE('',#171979,#25379);
#20484=LINE('',#171981,#25380);
#20485=LINE('',#171983,#25381);
#20486=LINE('',#171985,#25382);
#20487=LINE('',#171987,#25383);
#20488=LINE('',#171989,#25384);
#20489=LINE('',#171991,#25385);
#20490=LINE('',#171994,#25386);
#20491=LINE('',#171995,#25387);
#20492=LINE('',#171997,#25388);
#20493=LINE('',#171999,#25389);
#20494=LINE('',#172001,#25390);
#20495=LINE('',#172003,#25391);
#20496=LINE('',#172005,#25392);
#20497=LINE('',#172006,#25393);
#20498=LINE('',#172008,#25394);
#20499=LINE('',#172010,#25395);
#20500=LINE('',#172012,#25396);
#20501=LINE('',#172014,#25397);
#20502=LINE('',#172016,#25398);
#20503=LINE('',#172018,#25399);
#20504=LINE('',#172021,#25400);
#20505=LINE('',#172022,#25401);
#20506=LINE('',#172024,#25402);
#20507=LINE('',#172026,#25403);
#20508=LINE('',#172028,#25404);
#20509=LINE('',#172030,#25405);
#20510=LINE('',#172032,#25406);
#20511=LINE('',#172034,#25407);
#20512=LINE('',#172037,#25408);
#20513=LINE('',#172038,#25409);
#20514=LINE('',#172040,#25410);
#20515=LINE('',#172042,#25411);
#20516=LINE('',#172044,#25412);
#20517=LINE('',#172046,#25413);
#20518=LINE('',#172048,#25414);
#20519=LINE('',#172049,#25415);
#20520=LINE('',#172051,#25416);
#20521=LINE('',#172053,#25417);
#20522=LINE('',#172055,#25418);
#20523=LINE('',#172057,#25419);
#20524=LINE('',#172059,#25420);
#20525=LINE('',#172061,#25421);
#20526=LINE('',#172064,#25422);
#20527=LINE('',#172065,#25423);
#20528=LINE('',#172067,#25424);
#20529=LINE('',#172069,#25425);
#20530=LINE('',#172071,#25426);
#20531=LINE('',#172073,#25427);
#20532=LINE('',#172075,#25428);
#20533=LINE('',#172077,#25429);
#20534=LINE('',#172125,#25430);
#20535=LINE('',#172127,#25431);
#20536=LINE('',#172129,#25432);
#20537=LINE('',#172130,#25433);
#20538=LINE('',#172132,#25434);
#20539=LINE('',#172134,#25435);
#20540=LINE('',#172136,#25436);
#20541=LINE('',#172138,#25437);
#20542=LINE('',#172140,#25438);
#20543=LINE('',#172142,#25439);
#20544=LINE('',#172145,#25440);
#20545=LINE('',#172146,#25441);
#20546=LINE('',#172148,#25442);
#20547=LINE('',#172150,#25443);
#20548=LINE('',#172152,#25444);
#20549=LINE('',#172154,#25445);
#20550=LINE('',#172156,#25446);
#20551=LINE('',#172158,#25447);
#20552=LINE('',#172161,#25448);
#20553=LINE('',#172162,#25449);
#20554=LINE('',#172164,#25450);
#20555=LINE('',#172166,#25451);
#20556=LINE('',#172168,#25452);
#20557=LINE('',#172170,#25453);
#20558=LINE('',#172172,#25454);
#20559=LINE('',#172173,#25455);
#20560=LINE('',#172175,#25456);
#20561=LINE('',#172177,#25457);
#20562=LINE('',#172179,#25458);
#20563=LINE('',#172181,#25459);
#20564=LINE('',#172183,#25460);
#20565=LINE('',#172184,#25461);
#20566=LINE('',#172186,#25462);
#20567=LINE('',#172188,#25463);
#20568=LINE('',#172190,#25464);
#20569=LINE('',#172192,#25465);
#20570=LINE('',#172193,#25466);
#20571=LINE('',#172195,#25467);
#20572=LINE('',#172196,#25468);
#20573=LINE('',#172199,#25469);
#20574=LINE('',#172200,#25470);
#20575=LINE('',#172202,#25471);
#20576=LINE('',#172203,#25472);
#20577=LINE('',#172205,#25473);
#20578=LINE('',#172206,#25474);
#20579=LINE('',#172307,#25475);
#20580=LINE('',#172309,#25476);
#20581=LINE('',#172311,#25477);
#20582=LINE('',#172314,#25478);
#20583=LINE('',#172321,#25479);
#20584=LINE('',#172323,#25480);
#20585=LINE('',#172326,#25481);
#20586=LINE('',#172328,#25482);
#20587=LINE('',#172331,#25483);
#20588=LINE('',#172333,#25484);
#20589=LINE('',#172336,#25485);
#20590=LINE('',#172338,#25486);
#20591=LINE('',#172341,#25487);
#20592=LINE('',#172343,#25488);
#20593=LINE('',#172346,#25489);
#20594=LINE('',#172347,#25490);
#20595=LINE('',#172349,#25491);
#20596=LINE('',#172351,#25492);
#20597=LINE('',#172353,#25493);
#20598=LINE('',#172355,#25494);
#20599=LINE('',#172357,#25495);
#20600=LINE('',#172358,#25496);
#20601=LINE('',#172360,#25497);
#20602=LINE('',#172362,#25498);
#20603=LINE('',#172364,#25499);
#20604=LINE('',#172366,#25500);
#20605=LINE('',#172368,#25501);
#20606=LINE('',#172370,#25502);
#20607=LINE('',#172373,#25503);
#20608=LINE('',#172374,#25504);
#20609=LINE('',#172376,#25505);
#20610=LINE('',#172378,#25506);
#20611=LINE('',#172380,#25507);
#20612=LINE('',#172382,#25508);
#20613=LINE('',#172384,#25509);
#20614=LINE('',#172386,#25510);
#20615=LINE('',#172389,#25511);
#20616=LINE('',#172390,#25512);
#20617=LINE('',#172392,#25513);
#20618=LINE('',#172394,#25514);
#20619=LINE('',#172396,#25515);
#20620=LINE('',#172398,#25516);
#20621=LINE('',#172400,#25517);
#20622=LINE('',#172401,#25518);
#20623=LINE('',#172403,#25519);
#20624=LINE('',#172405,#25520);
#20625=LINE('',#172407,#25521);
#20626=LINE('',#172409,#25522);
#20627=LINE('',#172411,#25523);
#20628=LINE('',#172413,#25524);
#20629=LINE('',#172416,#25525);
#20630=LINE('',#172417,#25526);
#20631=LINE('',#172419,#25527);
#20632=LINE('',#172421,#25528);
#20633=LINE('',#172423,#25529);
#20634=LINE('',#172425,#25530);
#20635=LINE('',#172427,#25531);
#20636=LINE('',#172429,#25532);
#20637=LINE('',#172432,#25533);
#20638=LINE('',#172433,#25534);
#20639=LINE('',#172435,#25535);
#20640=LINE('',#172437,#25536);
#20641=LINE('',#172439,#25537);
#20642=LINE('',#172441,#25538);
#20643=LINE('',#172443,#25539);
#20644=LINE('',#172445,#25540);
#20645=LINE('',#172448,#25541);
#20646=LINE('',#172449,#25542);
#20647=LINE('',#172451,#25543);
#20648=LINE('',#172453,#25544);
#20649=LINE('',#172455,#25545);
#20650=LINE('',#172457,#25546);
#20651=LINE('',#172459,#25547);
#20652=LINE('',#172460,#25548);
#20653=LINE('',#172462,#25549);
#20654=LINE('',#172464,#25550);
#20655=LINE('',#172466,#25551);
#20656=LINE('',#172468,#25552);
#20657=LINE('',#172470,#25553);
#20658=LINE('',#172472,#25554);
#20659=LINE('',#172475,#25555);
#20660=LINE('',#172476,#25556);
#20661=LINE('',#172478,#25557);
#20662=LINE('',#172480,#25558);
#20663=LINE('',#172482,#25559);
#20664=LINE('',#172484,#25560);
#20665=LINE('',#172486,#25561);
#20666=LINE('',#172488,#25562);
#20667=LINE('',#172491,#25563);
#20668=LINE('',#172492,#25564);
#20669=LINE('',#172494,#25565);
#20670=LINE('',#172496,#25566);
#20671=LINE('',#172498,#25567);
#20672=LINE('',#172500,#25568);
#20673=LINE('',#172502,#25569);
#20674=LINE('',#172503,#25570);
#20675=LINE('',#172505,#25571);
#20676=LINE('',#172507,#25572);
#20677=LINE('',#172509,#25573);
#20678=LINE('',#172511,#25574);
#20679=LINE('',#172513,#25575);
#20680=LINE('',#172515,#25576);
#20681=LINE('',#172518,#25577);
#20682=LINE('',#172519,#25578);
#20683=LINE('',#172521,#25579);
#20684=LINE('',#172523,#25580);
#20685=LINE('',#172525,#25581);
#20686=LINE('',#172527,#25582);
#20687=LINE('',#172529,#25583);
#20688=LINE('',#172531,#25584);
#20689=LINE('',#172534,#25585);
#20690=LINE('',#172535,#25586);
#20691=LINE('',#172537,#25587);
#20692=LINE('',#172539,#25588);
#20693=LINE('',#172541,#25589);
#20694=LINE('',#172543,#25590);
#20695=LINE('',#172545,#25591);
#20696=LINE('',#172546,#25592);
#20697=LINE('',#172548,#25593);
#20698=LINE('',#172550,#25594);
#20699=LINE('',#172552,#25595);
#20700=LINE('',#172554,#25596);
#20701=LINE('',#172556,#25597);
#20702=LINE('',#172558,#25598);
#20703=LINE('',#172561,#25599);
#20704=LINE('',#172562,#25600);
#20705=LINE('',#172564,#25601);
#20706=LINE('',#172566,#25602);
#20707=LINE('',#172568,#25603);
#20708=LINE('',#172570,#25604);
#20709=LINE('',#172572,#25605);
#20710=LINE('',#172574,#25606);
#20711=LINE('',#172622,#25607);
#20712=LINE('',#172624,#25608);
#20713=LINE('',#172626,#25609);
#20714=LINE('',#172627,#25610);
#20715=LINE('',#172629,#25611);
#20716=LINE('',#172631,#25612);
#20717=LINE('',#172633,#25613);
#20718=LINE('',#172635,#25614);
#20719=LINE('',#172637,#25615);
#20720=LINE('',#172639,#25616);
#20721=LINE('',#172642,#25617);
#20722=LINE('',#172643,#25618);
#20723=LINE('',#172645,#25619);
#20724=LINE('',#172647,#25620);
#20725=LINE('',#172649,#25621);
#20726=LINE('',#172651,#25622);
#20727=LINE('',#172653,#25623);
#20728=LINE('',#172655,#25624);
#20729=LINE('',#172658,#25625);
#20730=LINE('',#172659,#25626);
#20731=LINE('',#172661,#25627);
#20732=LINE('',#172663,#25628);
#20733=LINE('',#172665,#25629);
#20734=LINE('',#172667,#25630);
#20735=LINE('',#172669,#25631);
#20736=LINE('',#172670,#25632);
#20737=LINE('',#172672,#25633);
#20738=LINE('',#172674,#25634);
#20739=LINE('',#172676,#25635);
#20740=LINE('',#172678,#25636);
#20741=LINE('',#172680,#25637);
#20742=LINE('',#172681,#25638);
#20743=LINE('',#172683,#25639);
#20744=LINE('',#172685,#25640);
#20745=LINE('',#172687,#25641);
#20746=LINE('',#172689,#25642);
#20747=LINE('',#172690,#25643);
#20748=LINE('',#172692,#25644);
#20749=LINE('',#172693,#25645);
#20750=LINE('',#172696,#25646);
#20751=LINE('',#172697,#25647);
#20752=LINE('',#172699,#25648);
#20753=LINE('',#172700,#25649);
#20754=LINE('',#172798,#25650);
#20755=LINE('',#172800,#25651);
#20756=LINE('',#172801,#25652);
#20757=LINE('',#172803,#25653);
#20758=LINE('',#172804,#25654);
#20759=LINE('',#172806,#25655);
#20760=LINE('',#172808,#25656);
#20761=LINE('',#172811,#25657);
#20762=LINE('',#172812,#25658);
#20763=LINE('',#172814,#25659);
#20764=LINE('',#172816,#25660);
#20765=LINE('',#172818,#25661);
#20766=LINE('',#172819,#25662);
#20767=LINE('',#172821,#25663);
#20768=LINE('',#172822,#25664);
#20769=LINE('',#172824,#25665);
#20770=LINE('',#172826,#25666);
#20771=LINE('',#172829,#25667);
#20772=LINE('',#172830,#25668);
#20773=LINE('',#172832,#25669);
#20774=LINE('',#172833,#25670);
#20775=LINE('',#172835,#25671);
#20776=LINE('',#172837,#25672);
#20777=LINE('',#172840,#25673);
#20778=LINE('',#172841,#25674);
#20779=LINE('',#172843,#25675);
#20780=LINE('',#172844,#25676);
#20781=LINE('',#172846,#25677);
#20782=LINE('',#172848,#25678);
#20783=LINE('',#172851,#25679);
#20784=LINE('',#172852,#25680);
#20785=LINE('',#172854,#25681);
#20786=LINE('',#172855,#25682);
#20787=LINE('',#172857,#25683);
#20788=LINE('',#172859,#25684);
#20789=LINE('',#172862,#25685);
#20790=LINE('',#172863,#25686);
#20791=LINE('',#172865,#25687);
#20792=LINE('',#172866,#25688);
#20793=LINE('',#172868,#25689);
#20794=LINE('',#172870,#25690);
#20795=LINE('',#172873,#25691);
#20796=LINE('',#172875,#25692);
#20797=LINE('',#172878,#25693);
#20798=LINE('',#172879,#25694);
#20799=LINE('',#172881,#25695);
#20800=LINE('',#172883,#25696);
#20801=LINE('',#172885,#25697);
#20802=LINE('',#172887,#25698);
#20803=LINE('',#172889,#25699);
#20804=LINE('',#172891,#25700);
#20805=LINE('',#172894,#25701);
#20806=LINE('',#172895,#25702);
#20807=LINE('',#172897,#25703);
#20808=LINE('',#172899,#25704);
#20809=LINE('',#172901,#25705);
#20810=LINE('',#172903,#25706);
#20811=LINE('',#172905,#25707);
#20812=LINE('',#172907,#25708);
#20813=LINE('',#172910,#25709);
#20814=LINE('',#172911,#25710);
#20815=LINE('',#172913,#25711);
#20816=LINE('',#172915,#25712);
#20817=LINE('',#172917,#25713);
#20818=LINE('',#172919,#25714);
#20819=LINE('',#172921,#25715);
#20820=LINE('',#172922,#25716);
#20821=LINE('',#172924,#25717);
#20822=LINE('',#172926,#25718);
#20823=LINE('',#172928,#25719);
#20824=LINE('',#172930,#25720);
#20825=LINE('',#172932,#25721);
#20826=LINE('',#172934,#25722);
#20827=LINE('',#172937,#25723);
#20828=LINE('',#172938,#25724);
#20829=LINE('',#172940,#25725);
#20830=LINE('',#172942,#25726);
#20831=LINE('',#172944,#25727);
#20832=LINE('',#172946,#25728);
#20833=LINE('',#172948,#25729);
#20834=LINE('',#172950,#25730);
#20835=LINE('',#172953,#25731);
#20836=LINE('',#172954,#25732);
#20837=LINE('',#172956,#25733);
#20838=LINE('',#172958,#25734);
#20839=LINE('',#172960,#25735);
#20840=LINE('',#172962,#25736);
#20841=LINE('',#172964,#25737);
#20842=LINE('',#172966,#25738);
#20843=LINE('',#172969,#25739);
#20844=LINE('',#172971,#25740);
#20845=LINE('',#172974,#25741);
#20846=LINE('',#172975,#25742);
#20847=LINE('',#172977,#25743);
#20848=LINE('',#172979,#25744);
#20849=LINE('',#172981,#25745);
#20850=LINE('',#172983,#25746);
#20851=LINE('',#172985,#25747);
#20852=LINE('',#172987,#25748);
#20853=LINE('',#172990,#25749);
#20854=LINE('',#172991,#25750);
#20855=LINE('',#172993,#25751);
#20856=LINE('',#172995,#25752);
#20857=LINE('',#172997,#25753);
#20858=LINE('',#172999,#25754);
#20859=LINE('',#173001,#25755);
#20860=LINE('',#173003,#25756);
#20861=LINE('',#173006,#25757);
#20862=LINE('',#173007,#25758);
#20863=LINE('',#173009,#25759);
#20864=LINE('',#173011,#25760);
#20865=LINE('',#173013,#25761);
#20866=LINE('',#173015,#25762);
#20867=LINE('',#173017,#25763);
#20868=LINE('',#173018,#25764);
#20869=LINE('',#173020,#25765);
#20870=LINE('',#173022,#25766);
#20871=LINE('',#173024,#25767);
#20872=LINE('',#173026,#25768);
#20873=LINE('',#173028,#25769);
#20874=LINE('',#173030,#25770);
#20875=LINE('',#173033,#25771);
#20876=LINE('',#173034,#25772);
#20877=LINE('',#173036,#25773);
#20878=LINE('',#173038,#25774);
#20879=LINE('',#173040,#25775);
#20880=LINE('',#173042,#25776);
#20881=LINE('',#173044,#25777);
#20882=LINE('',#173046,#25778);
#20883=LINE('',#173049,#25779);
#20884=LINE('',#173051,#25780);
#20885=LINE('',#173054,#25781);
#20886=LINE('',#173055,#25782);
#20887=LINE('',#173057,#25783);
#20888=LINE('',#173059,#25784);
#20889=LINE('',#173061,#25785);
#20890=LINE('',#173063,#25786);
#20891=LINE('',#173065,#25787);
#20892=LINE('',#173067,#25788);
#20893=LINE('',#173070,#25789);
#20894=LINE('',#173071,#25790);
#20895=LINE('',#173073,#25791);
#20896=LINE('',#173075,#25792);
#20897=LINE('',#173077,#25793);
#20898=LINE('',#173079,#25794);
#20899=LINE('',#173081,#25795);
#20900=LINE('',#173083,#25796);
#20901=LINE('',#173131,#25797);
#20902=LINE('',#173133,#25798);
#20903=LINE('',#173135,#25799);
#20904=LINE('',#173136,#25800);
#20905=LINE('',#173138,#25801);
#20906=LINE('',#173140,#25802);
#20907=LINE('',#173142,#25803);
#20908=LINE('',#173144,#25804);
#20909=LINE('',#173146,#25805);
#20910=LINE('',#173148,#25806);
#20911=LINE('',#173151,#25807);
#20912=LINE('',#173152,#25808);
#20913=LINE('',#173154,#25809);
#20914=LINE('',#173156,#25810);
#20915=LINE('',#173158,#25811);
#20916=LINE('',#173160,#25812);
#20917=LINE('',#173162,#25813);
#20918=LINE('',#173164,#25814);
#20919=LINE('',#173167,#25815);
#20920=LINE('',#173168,#25816);
#20921=LINE('',#173170,#25817);
#20922=LINE('',#173172,#25818);
#20923=LINE('',#173174,#25819);
#20924=LINE('',#173176,#25820);
#20925=LINE('',#173178,#25821);
#20926=LINE('',#173180,#25822);
#20927=LINE('',#173183,#25823);
#20928=LINE('',#173184,#25824);
#20929=LINE('',#173186,#25825);
#20930=LINE('',#173189,#25826);
#20931=LINE('',#173190,#25827);
#20932=LINE('',#173193,#25828);
#20933=LINE('',#173194,#25829);
#20934=LINE('',#173196,#25830);
#20935=LINE('',#173197,#25831);
#20936=LINE('',#173199,#25832);
#20937=LINE('',#173200,#25833);
#20938=LINE('',#173298,#25834);
#20939=LINE('',#173300,#25835);
#20940=LINE('',#173302,#25836);
#20941=LINE('',#173305,#25837);
#20942=LINE('',#173312,#25838);
#20943=LINE('',#173314,#25839);
#20944=LINE('',#173317,#25840);
#20945=LINE('',#173319,#25841);
#20946=LINE('',#173322,#25842);
#20947=LINE('',#173324,#25843);
#20948=LINE('',#173327,#25844);
#20949=LINE('',#173329,#25845);
#20950=LINE('',#173332,#25846);
#20951=LINE('',#173334,#25847);
#20952=LINE('',#173337,#25848);
#20953=LINE('',#173338,#25849);
#20954=LINE('',#173340,#25850);
#20955=LINE('',#173342,#25851);
#20956=LINE('',#173344,#25852);
#20957=LINE('',#173346,#25853);
#20958=LINE('',#173348,#25854);
#20959=LINE('',#173349,#25855);
#20960=LINE('',#173351,#25856);
#20961=LINE('',#173353,#25857);
#20962=LINE('',#173355,#25858);
#20963=LINE('',#173357,#25859);
#20964=LINE('',#173359,#25860);
#20965=LINE('',#173361,#25861);
#20966=LINE('',#173364,#25862);
#20967=LINE('',#173365,#25863);
#20968=LINE('',#173367,#25864);
#20969=LINE('',#173369,#25865);
#20970=LINE('',#173371,#25866);
#20971=LINE('',#173373,#25867);
#20972=LINE('',#173375,#25868);
#20973=LINE('',#173377,#25869);
#20974=LINE('',#173380,#25870);
#20975=LINE('',#173381,#25871);
#20976=LINE('',#173383,#25872);
#20977=LINE('',#173385,#25873);
#20978=LINE('',#173387,#25874);
#20979=LINE('',#173389,#25875);
#20980=LINE('',#173391,#25876);
#20981=LINE('',#173392,#25877);
#20982=LINE('',#173394,#25878);
#20983=LINE('',#173396,#25879);
#20984=LINE('',#173398,#25880);
#20985=LINE('',#173400,#25881);
#20986=LINE('',#173402,#25882);
#20987=LINE('',#173404,#25883);
#20988=LINE('',#173407,#25884);
#20989=LINE('',#173408,#25885);
#20990=LINE('',#173410,#25886);
#20991=LINE('',#173412,#25887);
#20992=LINE('',#173414,#25888);
#20993=LINE('',#173416,#25889);
#20994=LINE('',#173418,#25890);
#20995=LINE('',#173420,#25891);
#20996=LINE('',#173423,#25892);
#20997=LINE('',#173424,#25893);
#20998=LINE('',#173426,#25894);
#20999=LINE('',#173428,#25895);
#21000=LINE('',#173430,#25896);
#21001=LINE('',#173432,#25897);
#21002=LINE('',#173434,#25898);
#21003=LINE('',#173436,#25899);
#21004=LINE('',#173439,#25900);
#21005=LINE('',#173440,#25901);
#21006=LINE('',#173442,#25902);
#21007=LINE('',#173444,#25903);
#21008=LINE('',#173446,#25904);
#21009=LINE('',#173448,#25905);
#21010=LINE('',#173450,#25906);
#21011=LINE('',#173451,#25907);
#21012=LINE('',#173453,#25908);
#21013=LINE('',#173455,#25909);
#21014=LINE('',#173457,#25910);
#21015=LINE('',#173459,#25911);
#21016=LINE('',#173461,#25912);
#21017=LINE('',#173463,#25913);
#21018=LINE('',#173466,#25914);
#21019=LINE('',#173467,#25915);
#21020=LINE('',#173469,#25916);
#21021=LINE('',#173471,#25917);
#21022=LINE('',#173473,#25918);
#21023=LINE('',#173475,#25919);
#21024=LINE('',#173477,#25920);
#21025=LINE('',#173479,#25921);
#21026=LINE('',#173482,#25922);
#21027=LINE('',#173483,#25923);
#21028=LINE('',#173485,#25924);
#21029=LINE('',#173487,#25925);
#21030=LINE('',#173489,#25926);
#21031=LINE('',#173491,#25927);
#21032=LINE('',#173493,#25928);
#21033=LINE('',#173494,#25929);
#21034=LINE('',#173496,#25930);
#21035=LINE('',#173498,#25931);
#21036=LINE('',#173500,#25932);
#21037=LINE('',#173502,#25933);
#21038=LINE('',#173504,#25934);
#21039=LINE('',#173506,#25935);
#21040=LINE('',#173509,#25936);
#21041=LINE('',#173510,#25937);
#21042=LINE('',#173512,#25938);
#21043=LINE('',#173514,#25939);
#21044=LINE('',#173516,#25940);
#21045=LINE('',#173518,#25941);
#21046=LINE('',#173520,#25942);
#21047=LINE('',#173522,#25943);
#21048=LINE('',#173525,#25944);
#21049=LINE('',#173526,#25945);
#21050=LINE('',#173528,#25946);
#21051=LINE('',#173530,#25947);
#21052=LINE('',#173532,#25948);
#21053=LINE('',#173534,#25949);
#21054=LINE('',#173536,#25950);
#21055=LINE('',#173537,#25951);
#21056=LINE('',#173539,#25952);
#21057=LINE('',#173541,#25953);
#21058=LINE('',#173543,#25954);
#21059=LINE('',#173545,#25955);
#21060=LINE('',#173547,#25956);
#21061=LINE('',#173549,#25957);
#21062=LINE('',#173552,#25958);
#21063=LINE('',#173553,#25959);
#21064=LINE('',#173555,#25960);
#21065=LINE('',#173557,#25961);
#21066=LINE('',#173559,#25962);
#21067=LINE('',#173561,#25963);
#21068=LINE('',#173563,#25964);
#21069=LINE('',#173565,#25965);
#21070=LINE('',#173613,#25966);
#21071=LINE('',#173615,#25967);
#21072=LINE('',#173617,#25968);
#21073=LINE('',#173618,#25969);
#21074=LINE('',#173620,#25970);
#21075=LINE('',#173622,#25971);
#21076=LINE('',#173624,#25972);
#21077=LINE('',#173626,#25973);
#21078=LINE('',#173628,#25974);
#21079=LINE('',#173630,#25975);
#21080=LINE('',#173633,#25976);
#21081=LINE('',#173634,#25977);
#21082=LINE('',#173636,#25978);
#21083=LINE('',#173638,#25979);
#21084=LINE('',#173640,#25980);
#21085=LINE('',#173642,#25981);
#21086=LINE('',#173644,#25982);
#21087=LINE('',#173646,#25983);
#21088=LINE('',#173649,#25984);
#21089=LINE('',#173650,#25985);
#21090=LINE('',#173652,#25986);
#21091=LINE('',#173654,#25987);
#21092=LINE('',#173656,#25988);
#21093=LINE('',#173658,#25989);
#21094=LINE('',#173660,#25990);
#21095=LINE('',#173661,#25991);
#21096=LINE('',#173663,#25992);
#21097=LINE('',#173665,#25993);
#21098=LINE('',#173667,#25994);
#21099=LINE('',#173669,#25995);
#21100=LINE('',#173671,#25996);
#21101=LINE('',#173672,#25997);
#21102=LINE('',#173674,#25998);
#21103=LINE('',#173676,#25999);
#21104=LINE('',#173678,#26000);
#21105=LINE('',#173680,#26001);
#21106=LINE('',#173681,#26002);
#21107=LINE('',#173683,#26003);
#21108=LINE('',#173684,#26004);
#21109=LINE('',#173687,#26005);
#21110=LINE('',#173688,#26006);
#21111=LINE('',#173690,#26007);
#21112=LINE('',#173691,#26008);
#21113=LINE('',#173789,#26009);
#21114=LINE('',#173791,#26010);
#21115=LINE('',#173792,#26011);
#21116=LINE('',#173794,#26012);
#21117=LINE('',#173795,#26013);
#21118=LINE('',#173797,#26014);
#21119=LINE('',#173799,#26015);
#21120=LINE('',#173802,#26016);
#21121=LINE('',#173803,#26017);
#21122=LINE('',#173805,#26018);
#21123=LINE('',#173807,#26019);
#21124=LINE('',#173809,#26020);
#21125=LINE('',#173810,#26021);
#21126=LINE('',#173812,#26022);
#21127=LINE('',#173813,#26023);
#21128=LINE('',#173815,#26024);
#21129=LINE('',#173817,#26025);
#21130=LINE('',#173820,#26026);
#21131=LINE('',#173821,#26027);
#21132=LINE('',#173823,#26028);
#21133=LINE('',#173824,#26029);
#21134=LINE('',#173826,#26030);
#21135=LINE('',#173828,#26031);
#21136=LINE('',#173831,#26032);
#21137=LINE('',#173832,#26033);
#21138=LINE('',#173834,#26034);
#21139=LINE('',#173835,#26035);
#21140=LINE('',#173837,#26036);
#21141=LINE('',#173839,#26037);
#21142=LINE('',#173842,#26038);
#21143=LINE('',#173843,#26039);
#21144=LINE('',#173845,#26040);
#21145=LINE('',#173846,#26041);
#21146=LINE('',#173848,#26042);
#21147=LINE('',#173850,#26043);
#21148=LINE('',#173853,#26044);
#21149=LINE('',#173854,#26045);
#21150=LINE('',#173856,#26046);
#21151=LINE('',#173857,#26047);
#21152=LINE('',#173859,#26048);
#21153=LINE('',#173861,#26049);
#21154=LINE('',#173864,#26050);
#21155=LINE('',#173866,#26051);
#21156=LINE('',#173869,#26052);
#21157=LINE('',#173870,#26053);
#21158=LINE('',#173872,#26054);
#21159=LINE('',#173874,#26055);
#21160=LINE('',#173876,#26056);
#21161=LINE('',#173878,#26057);
#21162=LINE('',#173880,#26058);
#21163=LINE('',#173882,#26059);
#21164=LINE('',#173885,#26060);
#21165=LINE('',#173886,#26061);
#21166=LINE('',#173888,#26062);
#21167=LINE('',#173890,#26063);
#21168=LINE('',#173892,#26064);
#21169=LINE('',#173894,#26065);
#21170=LINE('',#173896,#26066);
#21171=LINE('',#173898,#26067);
#21172=LINE('',#173901,#26068);
#21173=LINE('',#173902,#26069);
#21174=LINE('',#173904,#26070);
#21175=LINE('',#173906,#26071);
#21176=LINE('',#173908,#26072);
#21177=LINE('',#173910,#26073);
#21178=LINE('',#173912,#26074);
#21179=LINE('',#173913,#26075);
#21180=LINE('',#173915,#26076);
#21181=LINE('',#173917,#26077);
#21182=LINE('',#173919,#26078);
#21183=LINE('',#173921,#26079);
#21184=LINE('',#173923,#26080);
#21185=LINE('',#173925,#26081);
#21186=LINE('',#173928,#26082);
#21187=LINE('',#173929,#26083);
#21188=LINE('',#173931,#26084);
#21189=LINE('',#173933,#26085);
#21190=LINE('',#173935,#26086);
#21191=LINE('',#173937,#26087);
#21192=LINE('',#173939,#26088);
#21193=LINE('',#173941,#26089);
#21194=LINE('',#173944,#26090);
#21195=LINE('',#173945,#26091);
#21196=LINE('',#173947,#26092);
#21197=LINE('',#173949,#26093);
#21198=LINE('',#173951,#26094);
#21199=LINE('',#173953,#26095);
#21200=LINE('',#173955,#26096);
#21201=LINE('',#173957,#26097);
#21202=LINE('',#173960,#26098);
#21203=LINE('',#173962,#26099);
#21204=LINE('',#173965,#26100);
#21205=LINE('',#173966,#26101);
#21206=LINE('',#173968,#26102);
#21207=LINE('',#173970,#26103);
#21208=LINE('',#173972,#26104);
#21209=LINE('',#173974,#26105);
#21210=LINE('',#173976,#26106);
#21211=LINE('',#173978,#26107);
#21212=LINE('',#173981,#26108);
#21213=LINE('',#173982,#26109);
#21214=LINE('',#173984,#26110);
#21215=LINE('',#173986,#26111);
#21216=LINE('',#173988,#26112);
#21217=LINE('',#173990,#26113);
#21218=LINE('',#173992,#26114);
#21219=LINE('',#173994,#26115);
#21220=LINE('',#173997,#26116);
#21221=LINE('',#173998,#26117);
#21222=LINE('',#174000,#26118);
#21223=LINE('',#174002,#26119);
#21224=LINE('',#174004,#26120);
#21225=LINE('',#174006,#26121);
#21226=LINE('',#174008,#26122);
#21227=LINE('',#174009,#26123);
#21228=LINE('',#174011,#26124);
#21229=LINE('',#174013,#26125);
#21230=LINE('',#174015,#26126);
#21231=LINE('',#174017,#26127);
#21232=LINE('',#174019,#26128);
#21233=LINE('',#174021,#26129);
#21234=LINE('',#174024,#26130);
#21235=LINE('',#174025,#26131);
#21236=LINE('',#174027,#26132);
#21237=LINE('',#174029,#26133);
#21238=LINE('',#174031,#26134);
#21239=LINE('',#174033,#26135);
#21240=LINE('',#174035,#26136);
#21241=LINE('',#174037,#26137);
#21242=LINE('',#174040,#26138);
#21243=LINE('',#174042,#26139);
#21244=LINE('',#174045,#26140);
#21245=LINE('',#174046,#26141);
#21246=LINE('',#174048,#26142);
#21247=LINE('',#174050,#26143);
#21248=LINE('',#174052,#26144);
#21249=LINE('',#174054,#26145);
#21250=LINE('',#174056,#26146);
#21251=LINE('',#174058,#26147);
#21252=LINE('',#174061,#26148);
#21253=LINE('',#174062,#26149);
#21254=LINE('',#174064,#26150);
#21255=LINE('',#174066,#26151);
#21256=LINE('',#174068,#26152);
#21257=LINE('',#174070,#26153);
#21258=LINE('',#174072,#26154);
#21259=LINE('',#174074,#26155);
#21260=LINE('',#174122,#26156);
#21261=LINE('',#174124,#26157);
#21262=LINE('',#174126,#26158);
#21263=LINE('',#174127,#26159);
#21264=LINE('',#174129,#26160);
#21265=LINE('',#174131,#26161);
#21266=LINE('',#174133,#26162);
#21267=LINE('',#174135,#26163);
#21268=LINE('',#174137,#26164);
#21269=LINE('',#174139,#26165);
#21270=LINE('',#174142,#26166);
#21271=LINE('',#174143,#26167);
#21272=LINE('',#174145,#26168);
#21273=LINE('',#174147,#26169);
#21274=LINE('',#174149,#26170);
#21275=LINE('',#174151,#26171);
#21276=LINE('',#174153,#26172);
#21277=LINE('',#174155,#26173);
#21278=LINE('',#174158,#26174);
#21279=LINE('',#174159,#26175);
#21280=LINE('',#174161,#26176);
#21281=LINE('',#174163,#26177);
#21282=LINE('',#174165,#26178);
#21283=LINE('',#174167,#26179);
#21284=LINE('',#174169,#26180);
#21285=LINE('',#174171,#26181);
#21286=LINE('',#174174,#26182);
#21287=LINE('',#174175,#26183);
#21288=LINE('',#174177,#26184);
#21289=LINE('',#174180,#26185);
#21290=LINE('',#174181,#26186);
#21291=LINE('',#174184,#26187);
#21292=LINE('',#174185,#26188);
#21293=LINE('',#174187,#26189);
#21294=LINE('',#174188,#26190);
#21295=LINE('',#174190,#26191);
#21296=LINE('',#174191,#26192);
#21297=LINE('',#174289,#26193);
#21298=LINE('',#174291,#26194);
#21299=LINE('',#174293,#26195);
#21300=LINE('',#174296,#26196);
#21301=LINE('',#174303,#26197);
#21302=LINE('',#174305,#26198);
#21303=LINE('',#174308,#26199);
#21304=LINE('',#174310,#26200);
#21305=LINE('',#174313,#26201);
#21306=LINE('',#174315,#26202);
#21307=LINE('',#174318,#26203);
#21308=LINE('',#174320,#26204);
#21309=LINE('',#174323,#26205);
#21310=LINE('',#174325,#26206);
#21311=LINE('',#174328,#26207);
#21312=LINE('',#174329,#26208);
#21313=LINE('',#174331,#26209);
#21314=LINE('',#174333,#26210);
#21315=LINE('',#174335,#26211);
#21316=LINE('',#174337,#26212);
#21317=LINE('',#174339,#26213);
#21318=LINE('',#174340,#26214);
#21319=LINE('',#174342,#26215);
#21320=LINE('',#174344,#26216);
#21321=LINE('',#174346,#26217);
#21322=LINE('',#174348,#26218);
#21323=LINE('',#174350,#26219);
#21324=LINE('',#174352,#26220);
#21325=LINE('',#174355,#26221);
#21326=LINE('',#174356,#26222);
#21327=LINE('',#174358,#26223);
#21328=LINE('',#174360,#26224);
#21329=LINE('',#174362,#26225);
#21330=LINE('',#174364,#26226);
#21331=LINE('',#174366,#26227);
#21332=LINE('',#174368,#26228);
#21333=LINE('',#174371,#26229);
#21334=LINE('',#174372,#26230);
#21335=LINE('',#174374,#26231);
#21336=LINE('',#174376,#26232);
#21337=LINE('',#174378,#26233);
#21338=LINE('',#174380,#26234);
#21339=LINE('',#174382,#26235);
#21340=LINE('',#174383,#26236);
#21341=LINE('',#174385,#26237);
#21342=LINE('',#174387,#26238);
#21343=LINE('',#174389,#26239);
#21344=LINE('',#174391,#26240);
#21345=LINE('',#174393,#26241);
#21346=LINE('',#174395,#26242);
#21347=LINE('',#174398,#26243);
#21348=LINE('',#174399,#26244);
#21349=LINE('',#174401,#26245);
#21350=LINE('',#174403,#26246);
#21351=LINE('',#174405,#26247);
#21352=LINE('',#174407,#26248);
#21353=LINE('',#174409,#26249);
#21354=LINE('',#174411,#26250);
#21355=LINE('',#174414,#26251);
#21356=LINE('',#174415,#26252);
#21357=LINE('',#174417,#26253);
#21358=LINE('',#174419,#26254);
#21359=LINE('',#174421,#26255);
#21360=LINE('',#174423,#26256);
#21361=LINE('',#174425,#26257);
#21362=LINE('',#174427,#26258);
#21363=LINE('',#174430,#26259);
#21364=LINE('',#174431,#26260);
#21365=LINE('',#174433,#26261);
#21366=LINE('',#174435,#26262);
#21367=LINE('',#174437,#26263);
#21368=LINE('',#174439,#26264);
#21369=LINE('',#174441,#26265);
#21370=LINE('',#174442,#26266);
#21371=LINE('',#174444,#26267);
#21372=LINE('',#174446,#26268);
#21373=LINE('',#174448,#26269);
#21374=LINE('',#174450,#26270);
#21375=LINE('',#174452,#26271);
#21376=LINE('',#174454,#26272);
#21377=LINE('',#174457,#26273);
#21378=LINE('',#174458,#26274);
#21379=LINE('',#174460,#26275);
#21380=LINE('',#174462,#26276);
#21381=LINE('',#174464,#26277);
#21382=LINE('',#174466,#26278);
#21383=LINE('',#174468,#26279);
#21384=LINE('',#174470,#26280);
#21385=LINE('',#174473,#26281);
#21386=LINE('',#174474,#26282);
#21387=LINE('',#174476,#26283);
#21388=LINE('',#174478,#26284);
#21389=LINE('',#174480,#26285);
#21390=LINE('',#174482,#26286);
#21391=LINE('',#174484,#26287);
#21392=LINE('',#174485,#26288);
#21393=LINE('',#174487,#26289);
#21394=LINE('',#174489,#26290);
#21395=LINE('',#174491,#26291);
#21396=LINE('',#174493,#26292);
#21397=LINE('',#174495,#26293);
#21398=LINE('',#174497,#26294);
#21399=LINE('',#174500,#26295);
#21400=LINE('',#174501,#26296);
#21401=LINE('',#174503,#26297);
#21402=LINE('',#174505,#26298);
#21403=LINE('',#174507,#26299);
#21404=LINE('',#174509,#26300);
#21405=LINE('',#174511,#26301);
#21406=LINE('',#174513,#26302);
#21407=LINE('',#174516,#26303);
#21408=LINE('',#174517,#26304);
#21409=LINE('',#174519,#26305);
#21410=LINE('',#174521,#26306);
#21411=LINE('',#174523,#26307);
#21412=LINE('',#174525,#26308);
#21413=LINE('',#174527,#26309);
#21414=LINE('',#174528,#26310);
#21415=LINE('',#174530,#26311);
#21416=LINE('',#174532,#26312);
#21417=LINE('',#174534,#26313);
#21418=LINE('',#174536,#26314);
#21419=LINE('',#174538,#26315);
#21420=LINE('',#174540,#26316);
#21421=LINE('',#174543,#26317);
#21422=LINE('',#174544,#26318);
#21423=LINE('',#174546,#26319);
#21424=LINE('',#174548,#26320);
#21425=LINE('',#174550,#26321);
#21426=LINE('',#174552,#26322);
#21427=LINE('',#174554,#26323);
#21428=LINE('',#174556,#26324);
#21429=LINE('',#174604,#26325);
#21430=LINE('',#174606,#26326);
#21431=LINE('',#174608,#26327);
#21432=LINE('',#174609,#26328);
#21433=LINE('',#174611,#26329);
#21434=LINE('',#174613,#26330);
#21435=LINE('',#174615,#26331);
#21436=LINE('',#174617,#26332);
#21437=LINE('',#174619,#26333);
#21438=LINE('',#174621,#26334);
#21439=LINE('',#174624,#26335);
#21440=LINE('',#174625,#26336);
#21441=LINE('',#174627,#26337);
#21442=LINE('',#174629,#26338);
#21443=LINE('',#174631,#26339);
#21444=LINE('',#174633,#26340);
#21445=LINE('',#174635,#26341);
#21446=LINE('',#174637,#26342);
#21447=LINE('',#174640,#26343);
#21448=LINE('',#174641,#26344);
#21449=LINE('',#174643,#26345);
#21450=LINE('',#174645,#26346);
#21451=LINE('',#174647,#26347);
#21452=LINE('',#174649,#26348);
#21453=LINE('',#174651,#26349);
#21454=LINE('',#174652,#26350);
#21455=LINE('',#174654,#26351);
#21456=LINE('',#174656,#26352);
#21457=LINE('',#174658,#26353);
#21458=LINE('',#174660,#26354);
#21459=LINE('',#174662,#26355);
#21460=LINE('',#174663,#26356);
#21461=LINE('',#174665,#26357);
#21462=LINE('',#174667,#26358);
#21463=LINE('',#174669,#26359);
#21464=LINE('',#174671,#26360);
#21465=LINE('',#174672,#26361);
#21466=LINE('',#174674,#26362);
#21467=LINE('',#174675,#26363);
#21468=LINE('',#174678,#26364);
#21469=LINE('',#174679,#26365);
#21470=LINE('',#174681,#26366);
#21471=LINE('',#174682,#26367);
#21472=LINE('',#174781,#26368);
#21473=LINE('',#174782,#26369);
#21474=LINE('',#174784,#26370);
#21475=LINE('',#174785,#26371);
#21476=LINE('',#174787,#26372);
#21477=LINE('',#174789,#26373);
#21478=LINE('',#174792,#26374);
#21479=LINE('',#174793,#26375);
#21480=LINE('',#174795,#26376);
#21481=LINE('',#174797,#26377);
#21482=LINE('',#174799,#26378);
#21483=LINE('',#174800,#26379);
#21484=LINE('',#174802,#26380);
#21485=LINE('',#174803,#26381);
#21486=LINE('',#174805,#26382);
#21487=LINE('',#174807,#26383);
#21488=LINE('',#174810,#26384);
#21489=LINE('',#174811,#26385);
#21490=LINE('',#174813,#26386);
#21491=LINE('',#174814,#26387);
#21492=LINE('',#174816,#26388);
#21493=LINE('',#174818,#26389);
#21494=LINE('',#174821,#26390);
#21495=LINE('',#174822,#26391);
#21496=LINE('',#174824,#26392);
#21497=LINE('',#174825,#26393);
#21498=LINE('',#174827,#26394);
#21499=LINE('',#174829,#26395);
#21500=LINE('',#174832,#26396);
#21501=LINE('',#174833,#26397);
#21502=LINE('',#174835,#26398);
#21503=LINE('',#174836,#26399);
#21504=LINE('',#174838,#26400);
#21505=LINE('',#174840,#26401);
#21506=LINE('',#174843,#26402);
#21507=LINE('',#174844,#26403);
#21508=LINE('',#174846,#26404);
#21509=LINE('',#174847,#26405);
#21510=LINE('',#174849,#26406);
#21511=LINE('',#174851,#26407);
#21512=LINE('',#174854,#26408);
#21513=LINE('',#174856,#26409);
#21514=LINE('',#174859,#26410);
#21515=LINE('',#174860,#26411);
#21516=LINE('',#174862,#26412);
#21517=LINE('',#174864,#26413);
#21518=LINE('',#174866,#26414);
#21519=LINE('',#174868,#26415);
#21520=LINE('',#174870,#26416);
#21521=LINE('',#174872,#26417);
#21522=LINE('',#174875,#26418);
#21523=LINE('',#174876,#26419);
#21524=LINE('',#174878,#26420);
#21525=LINE('',#174880,#26421);
#21526=LINE('',#174882,#26422);
#21527=LINE('',#174884,#26423);
#21528=LINE('',#174886,#26424);
#21529=LINE('',#174888,#26425);
#21530=LINE('',#174891,#26426);
#21531=LINE('',#174892,#26427);
#21532=LINE('',#174894,#26428);
#21533=LINE('',#174896,#26429);
#21534=LINE('',#174898,#26430);
#21535=LINE('',#174900,#26431);
#21536=LINE('',#174902,#26432);
#21537=LINE('',#174903,#26433);
#21538=LINE('',#174905,#26434);
#21539=LINE('',#174907,#26435);
#21540=LINE('',#174909,#26436);
#21541=LINE('',#174911,#26437);
#21542=LINE('',#174913,#26438);
#21543=LINE('',#174915,#26439);
#21544=LINE('',#174918,#26440);
#21545=LINE('',#174919,#26441);
#21546=LINE('',#174921,#26442);
#21547=LINE('',#174923,#26443);
#21548=LINE('',#174925,#26444);
#21549=LINE('',#174927,#26445);
#21550=LINE('',#174929,#26446);
#21551=LINE('',#174931,#26447);
#21552=LINE('',#174934,#26448);
#21553=LINE('',#174935,#26449);
#21554=LINE('',#174937,#26450);
#21555=LINE('',#174939,#26451);
#21556=LINE('',#174941,#26452);
#21557=LINE('',#174943,#26453);
#21558=LINE('',#174945,#26454);
#21559=LINE('',#174947,#26455);
#21560=LINE('',#174950,#26456);
#21561=LINE('',#174952,#26457);
#21562=LINE('',#174955,#26458);
#21563=LINE('',#174956,#26459);
#21564=LINE('',#174958,#26460);
#21565=LINE('',#174960,#26461);
#21566=LINE('',#174962,#26462);
#21567=LINE('',#174964,#26463);
#21568=LINE('',#174966,#26464);
#21569=LINE('',#174968,#26465);
#21570=LINE('',#174971,#26466);
#21571=LINE('',#174972,#26467);
#21572=LINE('',#174974,#26468);
#21573=LINE('',#174976,#26469);
#21574=LINE('',#174978,#26470);
#21575=LINE('',#174980,#26471);
#21576=LINE('',#174982,#26472);
#21577=LINE('',#174984,#26473);
#21578=LINE('',#174987,#26474);
#21579=LINE('',#174988,#26475);
#21580=LINE('',#174990,#26476);
#21581=LINE('',#174992,#26477);
#21582=LINE('',#174994,#26478);
#21583=LINE('',#174996,#26479);
#21584=LINE('',#174998,#26480);
#21585=LINE('',#174999,#26481);
#21586=LINE('',#175001,#26482);
#21587=LINE('',#175003,#26483);
#21588=LINE('',#175005,#26484);
#21589=LINE('',#175007,#26485);
#21590=LINE('',#175009,#26486);
#21591=LINE('',#175011,#26487);
#21592=LINE('',#175014,#26488);
#21593=LINE('',#175015,#26489);
#21594=LINE('',#175017,#26490);
#21595=LINE('',#175019,#26491);
#21596=LINE('',#175021,#26492);
#21597=LINE('',#175023,#26493);
#21598=LINE('',#175025,#26494);
#21599=LINE('',#175027,#26495);
#21600=LINE('',#175030,#26496);
#21601=LINE('',#175032,#26497);
#21602=LINE('',#175035,#26498);
#21603=LINE('',#175036,#26499);
#21604=LINE('',#175038,#26500);
#21605=LINE('',#175040,#26501);
#21606=LINE('',#175042,#26502);
#21607=LINE('',#175044,#26503);
#21608=LINE('',#175046,#26504);
#21609=LINE('',#175048,#26505);
#21610=LINE('',#175051,#26506);
#21611=LINE('',#175052,#26507);
#21612=LINE('',#175054,#26508);
#21613=LINE('',#175056,#26509);
#21614=LINE('',#175058,#26510);
#21615=LINE('',#175060,#26511);
#21616=LINE('',#175062,#26512);
#21617=LINE('',#175064,#26513);
#21618=LINE('',#175112,#26514);
#21619=LINE('',#175114,#26515);
#21620=LINE('',#175116,#26516);
#21621=LINE('',#175117,#26517);
#21622=LINE('',#175119,#26518);
#21623=LINE('',#175121,#26519);
#21624=LINE('',#175123,#26520);
#21625=LINE('',#175125,#26521);
#21626=LINE('',#175127,#26522);
#21627=LINE('',#175129,#26523);
#21628=LINE('',#175132,#26524);
#21629=LINE('',#175133,#26525);
#21630=LINE('',#175135,#26526);
#21631=LINE('',#175137,#26527);
#21632=LINE('',#175139,#26528);
#21633=LINE('',#175141,#26529);
#21634=LINE('',#175143,#26530);
#21635=LINE('',#175145,#26531);
#21636=LINE('',#175148,#26532);
#21637=LINE('',#175149,#26533);
#21638=LINE('',#175151,#26534);
#21639=LINE('',#175153,#26535);
#21640=LINE('',#175155,#26536);
#21641=LINE('',#175157,#26537);
#21642=LINE('',#175159,#26538);
#21643=LINE('',#175161,#26539);
#21644=LINE('',#175164,#26540);
#21645=LINE('',#175165,#26541);
#21646=LINE('',#175167,#26542);
#21647=LINE('',#175170,#26543);
#21648=LINE('',#175171,#26544);
#21649=LINE('',#175174,#26545);
#21650=LINE('',#175175,#26546);
#21651=LINE('',#175177,#26547);
#21652=LINE('',#175178,#26548);
#21653=LINE('',#175180,#26549);
#21654=LINE('',#175181,#26550);
#21655=LINE('',#175279,#26551);
#21656=LINE('',#175281,#26552);
#21657=LINE('',#175284,#26553);
#21658=LINE('',#175291,#26554);
#21659=LINE('',#175293,#26555);
#21660=LINE('',#175296,#26556);
#21661=LINE('',#175298,#26557);
#21662=LINE('',#175301,#26558);
#21663=LINE('',#175303,#26559);
#21664=LINE('',#175306,#26560);
#21665=LINE('',#175308,#26561);
#21666=LINE('',#175311,#26562);
#21667=LINE('',#175313,#26563);
#21668=LINE('',#175316,#26564);
#21669=LINE('',#175318,#26565);
#21670=LINE('',#175321,#26566);
#21671=LINE('',#175322,#26567);
#21672=LINE('',#175324,#26568);
#21673=LINE('',#175326,#26569);
#21674=LINE('',#175328,#26570);
#21675=LINE('',#175330,#26571);
#21676=LINE('',#175332,#26572);
#21677=LINE('',#175334,#26573);
#21678=LINE('',#175337,#26574);
#21679=LINE('',#175338,#26575);
#21680=LINE('',#175340,#26576);
#21681=LINE('',#175342,#26577);
#21682=LINE('',#175344,#26578);
#21683=LINE('',#175346,#26579);
#21684=LINE('',#175348,#26580);
#21685=LINE('',#175350,#26581);
#21686=LINE('',#175353,#26582);
#21687=LINE('',#175354,#26583);
#21688=LINE('',#175356,#26584);
#21689=LINE('',#175358,#26585);
#21690=LINE('',#175360,#26586);
#21691=LINE('',#175362,#26587);
#21692=LINE('',#175364,#26588);
#21693=LINE('',#175365,#26589);
#21694=LINE('',#175367,#26590);
#21695=LINE('',#175369,#26591);
#21696=LINE('',#175371,#26592);
#21697=LINE('',#175373,#26593);
#21698=LINE('',#175375,#26594);
#21699=LINE('',#175377,#26595);
#21700=LINE('',#175380,#26596);
#21701=LINE('',#175381,#26597);
#21702=LINE('',#175383,#26598);
#21703=LINE('',#175385,#26599);
#21704=LINE('',#175387,#26600);
#21705=LINE('',#175389,#26601);
#21706=LINE('',#175391,#26602);
#21707=LINE('',#175393,#26603);
#21708=LINE('',#175396,#26604);
#21709=LINE('',#175397,#26605);
#21710=LINE('',#175399,#26606);
#21711=LINE('',#175401,#26607);
#21712=LINE('',#175403,#26608);
#21713=LINE('',#175405,#26609);
#21714=LINE('',#175407,#26610);
#21715=LINE('',#175409,#26611);
#21716=LINE('',#175412,#26612);
#21717=LINE('',#175414,#26613);
#21718=LINE('',#175417,#26614);
#21719=LINE('',#175418,#26615);
#21720=LINE('',#175420,#26616);
#21721=LINE('',#175422,#26617);
#21722=LINE('',#175424,#26618);
#21723=LINE('',#175426,#26619);
#21724=LINE('',#175428,#26620);
#21725=LINE('',#175430,#26621);
#21726=LINE('',#175433,#26622);
#21727=LINE('',#175434,#26623);
#21728=LINE('',#175436,#26624);
#21729=LINE('',#175438,#26625);
#21730=LINE('',#175440,#26626);
#21731=LINE('',#175442,#26627);
#21732=LINE('',#175444,#26628);
#21733=LINE('',#175446,#26629);
#21734=LINE('',#175449,#26630);
#21735=LINE('',#175450,#26631);
#21736=LINE('',#175452,#26632);
#21737=LINE('',#175454,#26633);
#21738=LINE('',#175456,#26634);
#21739=LINE('',#175458,#26635);
#21740=LINE('',#175460,#26636);
#21741=LINE('',#175461,#26637);
#21742=LINE('',#175463,#26638);
#21743=LINE('',#175465,#26639);
#21744=LINE('',#175467,#26640);
#21745=LINE('',#175469,#26641);
#21746=LINE('',#175471,#26642);
#21747=LINE('',#175473,#26643);
#21748=LINE('',#175476,#26644);
#21749=LINE('',#175477,#26645);
#21750=LINE('',#175479,#26646);
#21751=LINE('',#175481,#26647);
#21752=LINE('',#175483,#26648);
#21753=LINE('',#175485,#26649);
#21754=LINE('',#175487,#26650);
#21755=LINE('',#175489,#26651);
#21756=LINE('',#175492,#26652);
#21757=LINE('',#175494,#26653);
#21758=LINE('',#175497,#26654);
#21759=LINE('',#175498,#26655);
#21760=LINE('',#175500,#26656);
#21761=LINE('',#175502,#26657);
#21762=LINE('',#175504,#26658);
#21763=LINE('',#175506,#26659);
#21764=LINE('',#175508,#26660);
#21765=LINE('',#175510,#26661);
#21766=LINE('',#175513,#26662);
#21767=LINE('',#175514,#26663);
#21768=LINE('',#175516,#26664);
#21769=LINE('',#175518,#26665);
#21770=LINE('',#175520,#26666);
#21771=LINE('',#175522,#26667);
#21772=LINE('',#175524,#26668);
#21773=LINE('',#175526,#26669);
#21774=LINE('',#175574,#26670);
#21775=LINE('',#175576,#26671);
#21776=LINE('',#175578,#26672);
#21777=LINE('',#175579,#26673);
#21778=LINE('',#175581,#26674);
#21779=LINE('',#175583,#26675);
#21780=LINE('',#175585,#26676);
#21781=LINE('',#175587,#26677);
#21782=LINE('',#175589,#26678);
#21783=LINE('',#175591,#26679);
#21784=LINE('',#175594,#26680);
#21785=LINE('',#175595,#26681);
#21786=LINE('',#175597,#26682);
#21787=LINE('',#175599,#26683);
#21788=LINE('',#175601,#26684);
#21789=LINE('',#175603,#26685);
#21790=LINE('',#175605,#26686);
#21791=LINE('',#175607,#26687);
#21792=LINE('',#175610,#26688);
#21793=LINE('',#175611,#26689);
#21794=LINE('',#175613,#26690);
#21795=LINE('',#175615,#26691);
#21796=LINE('',#175617,#26692);
#21797=LINE('',#175619,#26693);
#21798=LINE('',#175621,#26694);
#21799=LINE('',#175623,#26695);
#21800=LINE('',#175626,#26696);
#21801=LINE('',#175627,#26697);
#21802=LINE('',#175629,#26698);
#21803=LINE('',#175632,#26699);
#21804=LINE('',#175633,#26700);
#21805=LINE('',#175636,#26701);
#21806=LINE('',#175637,#26702);
#21807=LINE('',#175639,#26703);
#21808=LINE('',#175640,#26704);
#21809=LINE('',#175745,#26705);
#21810=LINE('',#175747,#26706);
#21811=LINE('',#175749,#26707);
#21812=LINE('',#175750,#26708);
#21813=LINE('',#175753,#26709);
#21814=LINE('',#175755,#26710);
#21815=LINE('',#175756,#26711);
#21816=LINE('',#175759,#26712);
#21817=LINE('',#175761,#26713);
#21818=LINE('',#175762,#26714);
#21819=LINE('',#175765,#26715);
#21820=LINE('',#175767,#26716);
#21821=LINE('',#175768,#26717);
#21822=LINE('',#175771,#26718);
#21823=LINE('',#175773,#26719);
#21824=LINE('',#175774,#26720);
#21825=LINE('',#175777,#26721);
#21826=LINE('',#175779,#26722);
#21827=LINE('',#175780,#26723);
#21828=LINE('',#175783,#26724);
#21829=LINE('',#175785,#26725);
#21830=LINE('',#175786,#26726);
#21831=LINE('',#175788,#26727);
#21832=LINE('',#175789,#26728);
#21833=LINE('',#175797,#26729);
#21834=LINE('',#175807,#26730);
#21835=LINE('',#175826,#26731);
#21836=LINE('',#175831,#26732);
#21837=LINE('',#175833,#26733);
#21838=LINE('',#175839,#26734);
#21839=LINE('',#175849,#26735);
#21840=LINE('',#175868,#26736);
#21841=LINE('',#175873,#26737);
#21842=LINE('',#175875,#26738);
#21843=LINE('',#175880,#26739);
#21844=LINE('',#175882,#26740);
#21845=LINE('',#175884,#26741);
#21846=LINE('',#175885,#26742);
#21847=LINE('',#175889,#26743);
#21848=LINE('',#175891,#26744);
#21849=LINE('',#175893,#26745);
#21850=LINE('',#175894,#26746);
#21851=LINE('',#175898,#26747);
#21852=LINE('',#175900,#26748);
#21853=LINE('',#175902,#26749);
#21854=LINE('',#175904,#26750);
#21855=LINE('',#175906,#26751);
#21856=LINE('',#175907,#26752);
#21857=LINE('',#175911,#26753);
#21858=LINE('',#175913,#26754);
#21859=LINE('',#175915,#26755);
#21860=LINE('',#175916,#26756);
#21861=LINE('',#175920,#26757);
#21862=LINE('',#175922,#26758);
#21863=LINE('',#175924,#26759);
#21864=LINE('',#175926,#26760);
#21865=LINE('',#175928,#26761);
#21866=LINE('',#175929,#26762);
#21867=LINE('',#175933,#26763);
#21868=LINE('',#175935,#26764);
#21869=LINE('',#175937,#26765);
#21870=LINE('',#175938,#26766);
#21871=LINE('',#175942,#26767);
#21872=LINE('',#175947,#26768);
#21873=LINE('',#175952,#26769);
#21874=LINE('',#175954,#26770);
#21875=LINE('',#175956,#26771);
#21876=LINE('',#175957,#26772);
#21877=LINE('',#175963,#26773);
#21878=LINE('',#175967,#26774);
#21879=LINE('',#175971,#26775);
#21880=LINE('',#175973,#26776);
#21881=LINE('',#175975,#26777);
#21882=LINE('',#175976,#26778);
#21883=LINE('',#175982,#26779);
#21884=LINE('',#175986,#26780);
#21885=LINE('',#175990,#26781);
#21886=LINE('',#175992,#26782);
#21887=LINE('',#175994,#26783);
#21888=LINE('',#175995,#26784);
#21889=LINE('',#176001,#26785);
#21890=LINE('',#176005,#26786);
#21891=LINE('',#176009,#26787);
#21892=LINE('',#176016,#26788);
#21893=LINE('',#176018,#26789);
#21894=LINE('',#176025,#26790);
#21895=LINE('',#176032,#26791);
#21896=LINE('',#176039,#26792);
#21897=LINE('',#176049,#26793);
#21898=LINE('',#176056,#26794);
#21899=LINE('',#176066,#26795);
#21900=LINE('',#176073,#26796);
#21901=LINE('',#176076,#26797);
#21902=LINE('',#176088,#26798);
#21903=LINE('',#176095,#26799);
#21904=LINE('',#176098,#26800);
#21905=LINE('',#176105,#26801);
#21906=LINE('',#176115,#26802);
#21907=LINE('',#176122,#26803);
#21908=LINE('',#176124,#26804);
#21909=LINE('',#176134,#26805);
#21910=LINE('',#176141,#26806);
#21911=LINE('',#176146,#26807);
#21912=LINE('',#176237,#26808);
#21913=LINE('',#176323,#26809);
#21914=LINE('',#176359,#26810);
#21915=LINE('',#176398,#26811);
#21916=LINE('',#176434,#26812);
#21917=LINE('',#176473,#26813);
#21918=LINE('',#176509,#26814);
#21919=LINE('',#176548,#26815);
#21920=LINE('',#176584,#26816);
#21921=LINE('',#176623,#26817);
#21922=LINE('',#176659,#26818);
#21923=LINE('',#176698,#26819);
#21924=LINE('',#176734,#26820);
#21925=LINE('',#176773,#26821);
#21926=LINE('',#176809,#26822);
#21927=LINE('',#176848,#26823);
#21928=LINE('',#176884,#26824);
#21929=LINE('',#176923,#26825);
#21930=LINE('',#176959,#26826);
#21931=LINE('',#176998,#26827);
#21932=LINE('',#177034,#26828);
#21933=LINE('',#177073,#26829);
#21934=LINE('',#177109,#26830);
#21935=LINE('',#177115,#26831);
#21936=LINE('',#177139,#26832);
#21937=LINE('',#177165,#26833);
#21938=LINE('',#177185,#26834);
#21939=LINE('',#177206,#26835);
#21940=LINE('',#177226,#26836);
#21941=LINE('',#177247,#26837);
#21942=LINE('',#177267,#26838);
#21943=LINE('',#177288,#26839);
#21944=LINE('',#177308,#26840);
#21945=LINE('',#177329,#26841);
#21946=LINE('',#177349,#26842);
#21947=LINE('',#177370,#26843);
#21948=LINE('',#177390,#26844);
#21949=LINE('',#177411,#26845);
#21950=LINE('',#177431,#26846);
#21951=LINE('',#177452,#26847);
#21952=LINE('',#177472,#26848);
#21953=LINE('',#177493,#26849);
#21954=LINE('',#177513,#26850);
#21955=LINE('',#177534,#26851);
#21956=LINE('',#177554,#26852);
#21957=LINE('',#177575,#26853);
#21958=LINE('',#177595,#26854);
#21959=LINE('',#177616,#26855);
#21960=LINE('',#177636,#26856);
#21961=LINE('',#177657,#26857);
#21962=LINE('',#183713,#26858);
#21963=LINE('',#190301,#26859);
#21964=LINE('',#190321,#26860);
#21965=LINE('',#191338,#26861);
#21966=LINE('',#191340,#26862);
#21967=LINE('',#191341,#26863);
#21968=LINE('',#191344,#26864);
#21969=LINE('',#191346,#26865);
#21970=LINE('',#191347,#26866);
#21971=LINE('',#191352,#26867);
#21972=LINE('',#191353,#26868);
#21973=LINE('',#191356,#26869);
#21974=LINE('',#191357,#26870);
#21975=LINE('',#191361,#26871);
#21976=LINE('',#191364,#26872);
#21977=LINE('',#191365,#26873);
#21978=LINE('',#191369,#26874);
#21979=LINE('',#191372,#26875);
#21980=LINE('',#191373,#26876);
#21981=LINE('',#191377,#26877);
#21982=LINE('',#191379,#26878);
#21983=LINE('',#191383,#26879);
#21984=LINE('',#191385,#26880);
#21985=LINE('',#191391,#26881);
#21986=LINE('',#191399,#26882);
#21987=LINE('',#191402,#26883);
#21988=LINE('',#191432,#26884);
#21989=LINE('',#191441,#26885);
#21990=LINE('',#191457,#26886);
#21991=LINE('',#191473,#26887);
#21992=LINE('',#191489,#26888);
#21993=LINE('',#191505,#26889);
#21994=LINE('',#191541,#26890);
#21995=LINE('',#191549,#26891);
#21996=LINE('',#191552,#26892);
#21997=LINE('',#191582,#26893);
#21998=LINE('',#191591,#26894);
#21999=LINE('',#191607,#26895);
#22000=LINE('',#191623,#26896);
#22001=LINE('',#191639,#26897);
#22002=LINE('',#191655,#26898);
#22003=LINE('',#191691,#26899);
#22004=LINE('',#191698,#26900);
#22005=LINE('',#191702,#26901);
#22006=LINE('',#191724,#26902);
#22007=LINE('',#191725,#26903);
#22008=LINE('',#191736,#26904);
#22009=LINE('',#191737,#26905);
#22010=LINE('',#191748,#26906);
#22011=LINE('',#191749,#26907);
#22012=LINE('',#191757,#26908);
#22013=LINE('',#191758,#26909);
#22014=LINE('',#191761,#26910);
#22015=LINE('',#191763,#26911);
#22016=LINE('',#191764,#26912);
#22017=LINE('',#191767,#26913);
#22018=LINE('',#191771,#26914);
#22019=LINE('',#191772,#26915);
#22020=LINE('',#191775,#26916);
#22021=LINE('',#191780,#26917);
#22022=LINE('',#191784,#26918);
#22023=LINE('',#191788,#26919);
#22024=LINE('',#191789,#26920);
#22025=LINE('',#191803,#26921);
#22026=LINE('',#191804,#26922);
#22027=LINE('',#191815,#26923);
#22028=LINE('',#191816,#26924);
#22029=LINE('',#191825,#26925);
#22030=LINE('',#191828,#26926);
#22031=LINE('',#191836,#26927);
#22032=LINE('',#191837,#26928);
#22033=LINE('',#191840,#26929);
#22034=LINE('',#191842,#26930);
#22035=LINE('',#191844,#26931);
#22036=LINE('',#191846,#26932);
#22037=LINE('',#191850,#26933);
#22038=LINE('',#191854,#26934);
#22039=LINE('',#191856,#26935);
#22040=LINE('',#191858,#26936);
#22041=LINE('',#191859,#26937);
#22042=LINE('',#191862,#26938);
#22043=LINE('',#191864,#26939);
#22044=LINE('',#191865,#26940);
#22045=LINE('',#191868,#26941);
#22046=LINE('',#191872,#26942);
#22047=LINE('',#191873,#26943);
#22048=LINE('',#191876,#26944);
#22049=LINE('',#191887,#26945);
#22050=LINE('',#191898,#26946);
#22051=LINE('',#191899,#26947);
#22052=LINE('',#191909,#26948);
#22053=LINE('',#191910,#26949);
#22054=LINE('',#191916,#26950);
#22055=LINE('',#191918,#26951);
#22056=LINE('',#191921,#26952);
#22057=LINE('',#191923,#26953);
#22058=LINE('',#191925,#26954);
#22059=LINE('',#191927,#26955);
#22060=LINE('',#191931,#26956);
#22061=LINE('',#191935,#26957);
#22062=LINE('',#191937,#26958);
#22063=LINE('',#191939,#26959);
#22064=LINE('',#191940,#26960);
#22065=LINE('',#191953,#26961);
#22066=LINE('',#191954,#26962);
#22067=LINE('',#191964,#26963);
#22068=LINE('',#191965,#26964);
#22069=LINE('',#191973,#26965);
#22070=LINE('',#191979,#26966);
#22071=LINE('',#191981,#26967);
#22072=LINE('',#191985,#26968);
#22073=LINE('',#191989,#26969);
#22074=LINE('',#191993,#26970);
#22075=LINE('',#191994,#26971);
#22076=LINE('',#192000,#26972);
#22077=LINE('',#192008,#26973);
#22078=LINE('',#192016,#26974);
#22079=LINE('',#192019,#26975);
#22080=LINE('',#192023,#26976);
#22081=LINE('',#192030,#26977);
#22082=LINE('',#192039,#26978);
#22083=LINE('',#192050,#26979);
#22084=LINE('',#192053,#26980);
#22085=LINE('',#192064,#26981);
#22086=LINE('',#192072,#26982);
#22087=LINE('',#192080,#26983);
#22088=LINE('',#192091,#26984);
#22089=LINE('',#192094,#26985);
#22090=LINE('',#192105,#26986);
#22091=LINE('',#192109,#26987);
#22092=LINE('',#192110,#26988);
#22093=LINE('',#192113,#26989);
#22094=LINE('',#192114,#26990);
#22095=LINE('',#192117,#26991);
#22096=LINE('',#192121,#26992);
#22097=LINE('',#192122,#26993);
#22098=LINE('',#192144,#26994);
#22099=LINE('',#192154,#26995);
#22100=LINE('',#192155,#26996);
#22101=LINE('',#192157,#26997);
#22102=LINE('',#192159,#26998);
#22103=LINE('',#192160,#26999);
#22104=LINE('',#192163,#27000);
#22105=LINE('',#192168,#27001);
#22106=LINE('',#192189,#27002);
#22107=LINE('',#192191,#27003);
#22108=LINE('',#192192,#27004);
#22109=LINE('',#192196,#27005);
#22110=LINE('',#192203,#27006);
#22111=LINE('',#192208,#27007);
#22112=LINE('',#192211,#27008);
#22113=LINE('',#192223,#27009);
#22114=LINE('',#192339,#27010);
#22115=LINE('',#193995,#27011);
#22116=LINE('',#194094,#27012);
#22117=LINE('',#194105,#27013);
#22118=LINE('',#194383,#27014);
#22119=LINE('',#194415,#27015);
#22120=LINE('',#194431,#27016);
#22121=LINE('',#194435,#27017);
#22122=LINE('',#194484,#27018);
#22123=LINE('',#194488,#27019);
#22124=LINE('',#194547,#27020);
#22125=LINE('',#194550,#27021);
#22126=LINE('',#194553,#27022);
#22127=LINE('',#194557,#27023);
#22128=LINE('',#194561,#27024);
#22129=LINE('',#194564,#27025);
#22130=LINE('',#194566,#27026);
#22131=LINE('',#194567,#27027);
#22132=LINE('',#194570,#27028);
#22133=LINE('',#194571,#27029);
#22134=LINE('',#194574,#27030);
#22135=LINE('',#194601,#27031);
#22136=LINE('',#194661,#27032);
#22137=LINE('',#194687,#27033);
#22138=LINE('',#195858,#27034);
#22139=LINE('',#195869,#27035);
#22140=LINE('',#195871,#27036);
#22141=LINE('',#195887,#27037);
#22142=LINE('',#195895,#27038);
#22143=LINE('',#195899,#27039);
#22144=LINE('',#195907,#27040);
#22145=LINE('',#196223,#27041);
#22146=LINE('',#196225,#27042);
#22147=LINE('',#196340,#27043);
#22148=LINE('',#196348,#27044);
#22149=LINE('',#196352,#27045);
#22150=LINE('',#196360,#27046);
#22151=LINE('',#196563,#27047);
#22152=LINE('',#196572,#27048);
#22153=LINE('',#196611,#27049);
#22154=LINE('',#196653,#27050);
#22155=LINE('',#196654,#27051);
#22156=LINE('',#196839,#27052);
#22157=LINE('',#196840,#27053);
#22158=LINE('',#196928,#27054);
#22159=LINE('',#196932,#27055);
#22160=LINE('',#196936,#27056);
#22161=LINE('',#196942,#27057);
#22162=LINE('',#196943,#27058);
#22163=LINE('',#196977,#27059);
#22164=LINE('',#196986,#27060);
#22165=LINE('',#197007,#27061);
#22166=LINE('',#197112,#27062);
#22167=LINE('',#197158,#27063);
#22168=LINE('',#197172,#27064);
#22169=LINE('',#197345,#27065);
#22170=LINE('',#197397,#27066);
#22171=LINE('',#197438,#27067);
#22172=LINE('',#197442,#27068);
#22173=LINE('',#197451,#27069);
#22174=LINE('',#197455,#27070);
#22175=LINE('',#198561,#27071);
#22176=LINE('',#198563,#27072);
#22177=LINE('',#198630,#27073);
#22178=LINE('',#198632,#27074);
#22179=LINE('',#198684,#27075);
#22180=LINE('',#198746,#27076);
#22181=LINE('',#198813,#27077);
#22182=LINE('',#198870,#27078);
#22183=LINE('',#199228,#27079);
#22184=LINE('',#199281,#27080);
#22185=LINE('',#199350,#27081);
#22186=LINE('',#199367,#27082);
#22187=LINE('',#199639,#27083);
#22188=LINE('',#199691,#27084);
#22189=LINE('',#199836,#27085);
#22190=LINE('',#200123,#27086);
#22191=LINE('',#200383,#27087);
#22192=LINE('',#200661,#27088);
#22193=LINE('',#200713,#27089);
#22194=LINE('',#201232,#27090);
#22195=LINE('',#201235,#27091);
#22196=LINE('',#201497,#27092);
#22197=LINE('',#201506,#27093);
#22198=LINE('',#201589,#27094);
#22199=LINE('',#201596,#27095);
#22200=LINE('',#201774,#27096);
#22201=LINE('',#201796,#27097);
#22202=LINE('',#201805,#27098);
#22203=LINE('',#201806,#27099);
#22204=LINE('',#201820,#27100);
#22205=LINE('',#201830,#27101);
#22206=LINE('',#201906,#27102);
#22207=LINE('',#201922,#27103);
#22208=LINE('',#202334,#27104);
#22209=LINE('',#202344,#27105);
#22210=LINE('',#202830,#27106);
#22211=LINE('',#202848,#27107);
#22212=LINE('',#202867,#27108);
#22213=LINE('',#202868,#27109);
#22214=LINE('',#202872,#27110);
#22215=LINE('',#202877,#27111);
#22216=LINE('',#202923,#27112);
#22217=LINE('',#202925,#27113);
#22218=LINE('',#202933,#27114);
#22219=LINE('',#203033,#27115);
#22220=LINE('',#203042,#27116);
#22221=LINE('',#203202,#27117);
#22222=LINE('',#203211,#27118);
#22223=LINE('',#203219,#27119);
#22224=LINE('',#203222,#27120);
#22225=LINE('',#203224,#27121);
#22226=LINE('',#203233,#27122);
#22227=LINE('',#203255,#27123);
#22228=LINE('',#203399,#27124);
#22229=LINE('',#203402,#27125);
#22230=LINE('',#203404,#27126);
#22231=LINE('',#203423,#27127);
#22232=LINE('',#203424,#27128);
#22233=LINE('',#203425,#27129);
#22234=LINE('',#204091,#27130);
#22235=LINE('',#204092,#27131);
#22236=LINE('',#204385,#27132);
#22237=LINE('',#204386,#27133);
#22238=LINE('',#204456,#27134);
#22239=LINE('',#204457,#27135);
#22240=LINE('',#204458,#27136);
#22241=LINE('',#204459,#27137);
#22242=LINE('',#204460,#27138);
#22243=LINE('',#204461,#27139);
#22244=LINE('',#204462,#27140);
#22245=LINE('',#204463,#27141);
#22246=LINE('',#204464,#27142);
#22247=LINE('',#204465,#27143);
#22248=LINE('',#204466,#27144);
#22249=LINE('',#204467,#27145);
#22250=LINE('',#204522,#27146);
#22251=LINE('',#204891,#27147);
#22252=LINE('',#205309,#27148);
#22253=LINE('',#205451,#27149);
#22254=LINE('',#205460,#27150);
#22255=LINE('',#205572,#27151);
#22256=LINE('',#205577,#27152);
#22257=LINE('',#205583,#27153);
#22258=LINE('',#205586,#27154);
#22259=LINE('',#205642,#27155);
#22260=LINE('',#205645,#27156);
#22261=LINE('',#205651,#27157);
#22262=LINE('',#205654,#27158);
#22263=LINE('',#205660,#27159);
#22264=LINE('',#205663,#27160);
#22265=LINE('',#205669,#27161);
#22266=LINE('',#205672,#27162);
#22267=LINE('',#206092,#27163);
#22268=LINE('',#206237,#27164);
#22269=LINE('',#206240,#27165);
#22270=LINE('',#206243,#27166);
#22271=LINE('',#206268,#27167);
#22272=LINE('',#206531,#27168);
#22273=LINE('',#206542,#27169);
#22274=LINE('',#206543,#27170);
#22275=LINE('',#206560,#27171);
#22276=LINE('',#206929,#27172);
#22277=LINE('',#206930,#27173);
#22278=LINE('',#206942,#27174);
#22279=LINE('',#207026,#27175);
#22280=LINE('',#208399,#27176);
#22281=LINE('',#208404,#27177);
#22282=LINE('',#208410,#27178);
#22283=LINE('',#208414,#27179);
#22284=LINE('',#208417,#27180);
#22285=LINE('',#208420,#27181);
#22286=LINE('',#208422,#27182);
#22287=LINE('',#208423,#27183);
#22288=LINE('',#208428,#27184);
#22289=LINE('',#208433,#27185);
#22290=LINE('',#208435,#27186);
#22291=LINE('',#208441,#27187);
#22292=LINE('',#208445,#27188);
#22293=LINE('',#208449,#27189);
#22294=LINE('',#208453,#27190);
#22295=LINE('',#208455,#27191);
#22296=LINE('',#208461,#27192);
#22297=LINE('',#208464,#27193);
#22298=LINE('',#208467,#27194);
#22299=LINE('',#208524,#27195);
#22300=LINE('',#208530,#27196);
#22301=LINE('',#208533,#27197);
#22302=LINE('',#208536,#27198);
#22303=LINE('',#208547,#27199);
#22304=LINE('',#208727,#27200);
#22305=LINE('',#208729,#27201);
#22306=LINE('',#208731,#27202);
#22307=LINE('',#208732,#27203);
#22308=LINE('',#208738,#27204);
#22309=LINE('',#208743,#27205);
#22310=LINE('',#208748,#27206);
#22311=LINE('',#208749,#27207);
#22312=LINE('',#208750,#27208);
#22313=LINE('',#208755,#27209);
#22314=LINE('',#208764,#27210);
#22315=LINE('',#208765,#27211);
#22316=LINE('',#208770,#27212);
#22317=LINE('',#208775,#27213);
#22318=LINE('',#208776,#27214);
#22319=LINE('',#208777,#27215);
#22320=LINE('',#208782,#27216);
#22321=LINE('',#208791,#27217);
#22322=LINE('',#208792,#27218);
#22323=LINE('',#208815,#27219);
#22324=LINE('',#208851,#27220);
#22325=LINE('',#209145,#27221);
#22326=LINE('',#209178,#27222);
#22327=LINE('',#210253,#27223);
#22328=LINE('',#210286,#27224);
#22329=LINE('',#210325,#27225);
#22330=LINE('',#210371,#27226);
#22331=LINE('',#210614,#27227);
#22332=LINE('',#210617,#27228);
#22333=LINE('',#210620,#27229);
#22334=LINE('',#210622,#27230);
#22335=LINE('',#210626,#27231);
#22336=LINE('',#210629,#27232);
#22337=LINE('',#210950,#27233);
#22338=LINE('',#210965,#27234);
#22339=LINE('',#210988,#27235);
#22340=LINE('',#211626,#27236);
#22341=LINE('',#211629,#27237);
#22342=LINE('',#211708,#27238);
#22343=LINE('',#211711,#27239);
#22344=LINE('',#211721,#27240);
#22345=LINE('',#211728,#27241);
#22346=LINE('',#211731,#27242);
#22347=LINE('',#211741,#27243);
#22348=LINE('',#211747,#27244);
#22349=LINE('',#211752,#27245);
#22350=LINE('',#212086,#27246);
#22351=LINE('',#212089,#27247);
#22352=LINE('',#212150,#27248);
#22353=LINE('',#212153,#27249);
#22354=LINE('',#212165,#27250);
#22355=LINE('',#212168,#27251);
#22356=LINE('',#212169,#27252);
#22357=LINE('',#212172,#27253);
#22358=LINE('',#212173,#27254);
#22359=LINE('',#212178,#27255);
#22360=LINE('',#212179,#27256);
#22361=LINE('',#212183,#27257);
#22362=LINE('',#212190,#27258);
#22363=LINE('',#212477,#27259);
#22364=LINE('',#212479,#27260);
#22365=LINE('',#212481,#27261);
#22366=LINE('',#212482,#27262);
#22367=LINE('',#212488,#27263);
#22368=LINE('',#212494,#27264);
#22369=LINE('',#212496,#27265);
#22370=LINE('',#212497,#27266);
#22371=LINE('',#212503,#27267);
#22372=LINE('',#212512,#27268);
#22373=LINE('',#212534,#27269);
#22374=LINE('',#212539,#27270);
#22375=LINE('',#212551,#27271);
#22376=LINE('',#212558,#27272);
#22377=LINE('',#212561,#27273);
#22378=LINE('',#212572,#27274);
#22379=LINE('',#212585,#27275);
#22380=LINE('',#212586,#27276);
#22381=LINE('',#212868,#27277);
#22382=LINE('',#212871,#27278);
#22383=LINE('',#213109,#27279);
#22384=LINE('',#213111,#27280);
#22385=LINE('',#213113,#27281);
#22386=LINE('',#213114,#27282);
#22387=LINE('',#213383,#27283);
#22388=LINE('',#213639,#27284);
#22389=LINE('',#213654,#27285);
#22390=LINE('',#213766,#27286);
#22391=LINE('',#213770,#27287);
#22392=LINE('',#213833,#27288);
#22393=LINE('',#213855,#27289);
#22394=LINE('',#213857,#27290);
#22395=LINE('',#213875,#27291);
#22396=LINE('',#214487,#27292);
#22397=LINE('',#214509,#27293);
#22398=LINE('',#214511,#27294);
#22399=LINE('',#214523,#27295);
#22400=LINE('',#214525,#27296);
#22401=LINE('',#214526,#27297);
#22402=LINE('',#214872,#27298);
#22403=LINE('',#214894,#27299);
#22404=LINE('',#214896,#27300);
#22405=LINE('',#214927,#27301);
#22406=LINE('',#214929,#27302);
#22407=LINE('',#214941,#27303);
#22408=LINE('',#215670,#27304);
#22409=LINE('',#215672,#27305);
#22410=LINE('',#215684,#27306);
#22411=LINE('',#215686,#27307);
#22412=LINE('',#215687,#27308);
#22413=LINE('',#215739,#27309);
#22414=LINE('',#215759,#27310);
#22415=LINE('',#215760,#27311);
#22416=LINE('',#215807,#27312);
#22417=LINE('',#215808,#27313);
#22418=LINE('',#215811,#27314);
#22419=LINE('',#215828,#27315);
#22420=LINE('',#215831,#27316);
#22421=LINE('',#215851,#27317);
#22422=LINE('',#215852,#27318);
#22423=LINE('',#215863,#27319);
#22424=LINE('',#215867,#27320);
#22425=LINE('',#215869,#27321);
#22426=LINE('',#215870,#27322);
#22427=LINE('',#215875,#27323);
#22428=LINE('',#215876,#27324);
#22429=LINE('',#215928,#27325);
#22430=LINE('',#215930,#27326);
#22431=LINE('',#215931,#27327);
#22432=LINE('',#215934,#27328);
#22433=LINE('',#215991,#27329);
#22434=LINE('',#215992,#27330);
#22435=LINE('',#215996,#27331);
#22436=LINE('',#216008,#27332);
#22437=LINE('',#216013,#27333);
#22438=LINE('',#216025,#27334);
#22439=LINE('',#216028,#27335);
#22440=LINE('',#216031,#27336);
#22441=LINE('',#216033,#27337);
#22442=LINE('',#216034,#27338);
#22443=LINE('',#216037,#27339);
#22444=LINE('',#216040,#27340);
#22445=LINE('',#216045,#27341);
#22446=LINE('',#216046,#27342);
#22447=LINE('',#216098,#27343);
#22448=LINE('',#216101,#27344);
#22449=LINE('',#216103,#27345);
#22450=LINE('',#216104,#27346);
#22451=LINE('',#216109,#27347);
#22452=LINE('',#216112,#27348);
#22453=LINE('',#216113,#27349);
#22454=LINE('',#216118,#27350);
#22455=LINE('',#216128,#27351);
#22456=LINE('',#216134,#27352);
#22457=LINE('',#216140,#27353);
#22458=LINE('',#216141,#27354);
#22459=LINE('',#216144,#27355);
#22460=LINE('',#216147,#27356);
#22461=LINE('',#216148,#27357);
#22462=LINE('',#216152,#27358);
#22463=LINE('',#216164,#27359);
#22464=LINE('',#216171,#27360);
#22465=LINE('',#216172,#27361);
#22466=LINE('',#216174,#27362);
#22467=LINE('',#216175,#27363);
#22468=LINE('',#216178,#27364);
#22469=LINE('',#216181,#27365);
#22470=LINE('',#216230,#27366);
#22471=LINE('',#216233,#27367);
#22472=LINE('',#216235,#27368);
#22473=LINE('',#216236,#27369);
#22474=LINE('',#216240,#27370);
#22475=LINE('',#216242,#27371);
#22476=LINE('',#216244,#27372);
#22477=LINE('',#216245,#27373);
#22478=LINE('',#216248,#27374);
#22479=LINE('',#216250,#27375);
#22480=LINE('',#216251,#27376);
#22481=LINE('',#216254,#27377);
#22482=LINE('',#216256,#27378);
#22483=LINE('',#216257,#27379);
#22484=LINE('',#216292,#27380);
#22485=LINE('',#216456,#27381);
#22486=LINE('',#216471,#27382);
#22487=LINE('',#216549,#27383);
#22488=LINE('',#216667,#27384);
#22489=LINE('',#216703,#27385);
#22490=LINE('',#216711,#27386);
#22491=LINE('',#216730,#27387);
#22492=LINE('',#216733,#27388);
#22493=LINE('',#216737,#27389);
#22494=LINE('',#216741,#27390);
#22495=LINE('',#216745,#27391);
#22496=LINE('',#216760,#27392);
#22497=LINE('',#216963,#27393);
#22498=LINE('',#216967,#27394);
#22499=LINE('',#216970,#27395);
#22500=LINE('',#216973,#27396);
#22501=LINE('',#216976,#27397);
#22502=LINE('',#216979,#27398);
#22503=LINE('',#217033,#27399);
#22504=LINE('',#217034,#27400);
#22505=LINE('',#217043,#27401);
#22506=LINE('',#217055,#27402);
#22507=LINE('',#217060,#27403);
#22508=LINE('',#217061,#27404);
#22509=LINE('',#217065,#27405);
#22510=LINE('',#217067,#27406);
#22511=LINE('',#217068,#27407);
#22512=LINE('',#217069,#27408);
#22513=LINE('',#217077,#27409);
#22514=LINE('',#217079,#27410);
#22515=LINE('',#217080,#27411);
#22516=LINE('',#217082,#27412);
#22517=LINE('',#217083,#27413);
#22518=LINE('',#217086,#27414);
#22519=LINE('',#217094,#27415);
#22520=LINE('',#217096,#27416);
#22521=LINE('',#217102,#27417);
#22522=LINE('',#217103,#27418);
#22523=LINE('',#217111,#27419);
#22524=LINE('',#217114,#27420);
#22525=LINE('',#217198,#27421);
#22526=LINE('',#217202,#27422);
#22527=LINE('',#217203,#27423);
#22528=LINE('',#217204,#27424);
#22529=LINE('',#217207,#27425);
#22530=LINE('',#217214,#27426);
#22531=LINE('',#217289,#27427);
#22532=LINE('',#217297,#27428);
#22533=LINE('',#217618,#27429);
#22534=LINE('',#217628,#27430);
#22535=LINE('',#217704,#27431);
#22536=LINE('',#217806,#27432);
#22537=LINE('',#217923,#27433);
#22538=LINE('',#217924,#27434);
#22539=LINE('',#217929,#27435);
#22540=LINE('',#217932,#27436);
#22541=LINE('',#217978,#27437);
#22542=LINE('',#217979,#27438);
#22543=LINE('',#217984,#27439);
#22544=LINE('',#217987,#27440);
#22545=LINE('',#218032,#27441);
#22546=LINE('',#218036,#27442);
#22547=LINE('',#219677,#27443);
#22548=LINE('',#219680,#27444);
#22549=LINE('',#219689,#27445);
#22550=LINE('',#219691,#27446);
#22551=LINE('',#219692,#27447);
#22552=LINE('',#219698,#27448);
#22553=LINE('',#219703,#27449);
#22554=LINE('',#219706,#27450);
#22555=LINE('',#219837,#27451);
#22556=LINE('',#219839,#27452);
#22557=LINE('',#219842,#27453);
#22558=LINE('',#219911,#27454);
#22559=LINE('',#219914,#27455);
#22560=LINE('',#219916,#27456);
#22561=LINE('',#219917,#27457);
#22562=LINE('',#220091,#27458);
#22563=LINE('',#220094,#27459);
#22564=LINE('',#220095,#27460);
#22565=LINE('',#220098,#27461);
#22566=LINE('',#220100,#27462);
#22567=LINE('',#220102,#27463);
#22568=LINE('',#220103,#27464);
#22569=LINE('',#220109,#27465);
#22570=LINE('',#220111,#27466);
#22571=LINE('',#220112,#27467);
#22572=LINE('',#220249,#27468);
#22573=LINE('',#220251,#27469);
#22574=LINE('',#220253,#27470);
#22575=LINE('',#220255,#27471);
#22576=LINE('',#220362,#27472);
#22577=LINE('',#220421,#27473);
#22578=LINE('',#220425,#27474);
#22579=LINE('',#220426,#27475);
#22580=LINE('',#220428,#27476);
#22581=LINE('',#220429,#27477);
#22582=LINE('',#220433,#27478);
#22583=LINE('',#220434,#27479);
#22584=LINE('',#220436,#27480);
#22585=LINE('',#220437,#27481);
#22586=LINE('',#220441,#27482);
#22587=LINE('',#220445,#27483);
#22588=LINE('',#220447,#27484);
#22589=LINE('',#220449,#27485);
#22590=LINE('',#220450,#27486);
#22591=LINE('',#220559,#27487);
#22592=LINE('',#220568,#27488);
#22593=LINE('',#220585,#27489);
#22594=LINE('',#220587,#27490);
#22595=LINE('',#220597,#27491);
#22596=LINE('',#220600,#27492);
#22597=LINE('',#220742,#27493);
#22598=LINE('',#220744,#27494);
#22599=LINE('',#220746,#27495);
#22600=LINE('',#220747,#27496);
#22601=LINE('',#220750,#27497);
#22602=LINE('',#220751,#27498);
#22603=LINE('',#220755,#27499);
#22604=LINE('',#220756,#27500);
#22605=LINE('',#220758,#27501);
#22606=LINE('',#220759,#27502);
#22607=LINE('',#220763,#27503);
#22608=LINE('',#220767,#27504);
#22609=LINE('',#220769,#27505);
#22610=LINE('',#220771,#27506);
#22611=LINE('',#220772,#27507);
#22612=LINE('',#220773,#27508);
#22613=LINE('',#220778,#27509);
#22614=LINE('',#220782,#27510);
#22615=LINE('',#220784,#27511);
#22616=LINE('',#220790,#27512);
#22617=LINE('',#220793,#27513);
#22618=LINE('',#220801,#27514);
#22619=LINE('',#220805,#27515);
#22620=LINE('',#220807,#27516);
#22621=LINE('',#220809,#27517);
#22622=LINE('',#220811,#27518);
#22623=LINE('',#220816,#27519);
#22624=LINE('',#220823,#27520);
#22625=LINE('',#220825,#27521);
#22626=LINE('',#220826,#27522);
#22627=LINE('',#220830,#27523);
#22628=LINE('',#220831,#27524);
#22629=LINE('',#220834,#27525);
#22630=LINE('',#220835,#27526);
#22631=LINE('',#220838,#27527);
#22632=LINE('',#220839,#27528);
#22633=LINE('',#220840,#27529);
#22634=LINE('',#220843,#27530);
#22635=LINE('',#220845,#27531);
#22636=LINE('',#220846,#27532);
#22637=LINE('',#220850,#27533);
#22638=LINE('',#220854,#27534);
#22639=LINE('',#220856,#27535);
#22640=LINE('',#220858,#27536);
#22641=LINE('',#220859,#27537);
#22642=LINE('',#220864,#27538);
#22643=LINE('',#220918,#27539);
#22644=LINE('',#220931,#27540);
#22645=LINE('',#220932,#27541);
#22646=LINE('',#220951,#27542);
#22647=LINE('',#220953,#27543);
#22648=LINE('',#220957,#27544);
#22649=LINE('',#220958,#27545);
#22650=LINE('',#220959,#27546);
#22651=LINE('',#221114,#27547);
#22652=LINE('',#221263,#27548);
#22653=LINE('',#221267,#27549);
#22654=LINE('',#221271,#27550);
#22655=LINE('',#221303,#27551);
#22656=LINE('',#221304,#27552);
#22657=LINE('',#221308,#27553);
#22658=LINE('',#221311,#27554);
#22659=LINE('',#221312,#27555);
#22660=LINE('',#221315,#27556);
#22661=LINE('',#221316,#27557);
#22662=LINE('',#221318,#27558);
#22663=LINE('',#221323,#27559);
#22664=LINE('',#221327,#27560);
#22665=LINE('',#221705,#27561);
#22666=LINE('',#221706,#27562);
#22667=LINE('',#221714,#27563);
#22668=LINE('',#221715,#27564);
#22669=LINE('',#221716,#27565);
#22670=LINE('',#221720,#27566);
#22671=LINE('',#221754,#27567);
#22672=LINE('',#221819,#27568);
#22673=LINE('',#221867,#27569);
#22674=LINE('',#222173,#27570);
#22675=LINE('',#222970,#27571);
#22676=LINE('',#222976,#27572);
#22677=LINE('',#222979,#27573);
#22678=LINE('',#222985,#27574);
#22679=LINE('',#222988,#27575);
#22680=LINE('',#222994,#27576);
#22681=LINE('',#223000,#27577);
#22682=LINE('',#223005,#27578);
#22683=LINE('',#223012,#27579);
#22684=LINE('',#223016,#27580);
#22685=LINE('',#223041,#27581);
#22686=LINE('',#223047,#27582);
#22687=LINE('',#223136,#27583);
#22688=LINE('',#223139,#27584);
#22689=LINE('',#223223,#27585);
#22690=LINE('',#223224,#27586);
#22691=LINE('',#223510,#27587);
#22692=LINE('',#223515,#27588);
#22693=LINE('',#223546,#27589);
#22694=LINE('',#223547,#27590);
#22695=LINE('',#223551,#27591);
#22696=LINE('',#223558,#27592);
#22697=LINE('',#223562,#27593);
#22698=LINE('',#223564,#27594);
#22699=LINE('',#223565,#27595);
#22700=LINE('',#223656,#27596);
#22701=LINE('',#223737,#27597);
#22702=LINE('',#224108,#27598);
#22703=LINE('',#224170,#27599);
#22704=LINE('',#224265,#27600);
#22705=LINE('',#224269,#27601);
#22706=LINE('',#224328,#27602);
#22707=LINE('',#224370,#27603);
#22708=LINE('',#224372,#27604);
#22709=LINE('',#224453,#27605);
#22710=LINE('',#224457,#27606);
#22711=LINE('',#224461,#27607);
#22712=LINE('',#224477,#27608);
#22713=LINE('',#224480,#27609);
#22714=LINE('',#224497,#27610);
#22715=LINE('',#224499,#27611);
#22716=LINE('',#224501,#27612);
#22717=LINE('',#224506,#27613);
#22718=LINE('',#224507,#27614);
#22719=LINE('',#224525,#27615);
#22720=LINE('',#224527,#27616);
#22721=LINE('',#224529,#27617);
#22722=LINE('',#224556,#27618);
#22723=LINE('',#224583,#27619);
#22724=LINE('',#224598,#27620);
#22725=LINE('',#224670,#27621);
#22726=LINE('',#224673,#27622);
#22727=LINE('',#224684,#27623);
#22728=LINE('',#224689,#27624);
#22729=LINE('',#224709,#27625);
#22730=LINE('',#224711,#27626);
#22731=LINE('',#224713,#27627);
#22732=LINE('',#224714,#27628);
#22733=LINE('',#224720,#27629);
#22734=LINE('',#224724,#27630);
#22735=LINE('',#224739,#27631);
#22736=LINE('',#224741,#27632);
#22737=LINE('',#224743,#27633);
#22738=LINE('',#224749,#27634);
#22739=LINE('',#224753,#27635);
#22740=LINE('',#224757,#27636);
#22741=LINE('',#224759,#27637);
#22742=LINE('',#224760,#27638);
#22743=LINE('',#224766,#27639);
#22744=LINE('',#224771,#27640);
#22745=LINE('',#224775,#27641);
#22746=LINE('',#224777,#27642);
#22747=LINE('',#224778,#27643);
#22748=LINE('',#224782,#27644);
#22749=LINE('',#224784,#27645);
#22750=LINE('',#224792,#27646);
#22751=LINE('',#224796,#27647);
#22752=LINE('',#224798,#27648);
#22753=LINE('',#224800,#27649);
#22754=LINE('',#224801,#27650);
#22755=LINE('',#224825,#27651);
#22756=LINE('',#224828,#27652);
#22757=LINE('',#224831,#27653);
#22758=LINE('',#224870,#27654);
#22759=LINE('',#224877,#27655);
#22760=LINE('',#224880,#27656);
#22761=LINE('',#225007,#27657);
#22762=LINE('',#225620,#27658);
#22763=LINE('',#225621,#27659);
#22764=LINE('',#225635,#27660);
#22765=LINE('',#225636,#27661);
#22766=LINE('',#225639,#27662);
#22767=LINE('',#225642,#27663);
#22768=LINE('',#225644,#27664);
#22769=LINE('',#225647,#27665);
#22770=LINE('',#225650,#27666);
#22771=LINE('',#225652,#27667);
#22772=LINE('',#225653,#27668);
#22773=LINE('',#225655,#27669);
#22774=LINE('',#225657,#27670);
#22775=LINE('',#225706,#27671);
#22776=LINE('',#225946,#27672);
#22777=LINE('',#225949,#27673);
#22778=LINE('',#225955,#27674);
#22779=LINE('',#225961,#27675);
#22780=LINE('',#225964,#27676);
#22781=LINE('',#225968,#27677);
#22782=LINE('',#225970,#27678);
#22783=LINE('',#225974,#27679);
#22784=LINE('',#225978,#27680);
#22785=LINE('',#225985,#27681);
#22786=LINE('',#225995,#27682);
#22787=LINE('',#225998,#27683);
#22788=LINE('',#226010,#27684);
#22789=LINE('',#226013,#27685);
#22790=LINE('',#226023,#27686);
#22791=LINE('',#226026,#27687);
#22792=LINE('',#226036,#27688);
#22793=LINE('',#226039,#27689);
#22794=LINE('',#226055,#27690);
#22795=LINE('',#226114,#27691);
#22796=LINE('',#226117,#27692);
#22797=LINE('',#226120,#27693);
#22798=LINE('',#226252,#27694);
#22799=LINE('',#226454,#27695);
#22800=LINE('',#226459,#27696);
#22801=LINE('',#226465,#27697);
#22802=LINE('',#226502,#27698);
#22803=LINE('',#226512,#27699);
#22804=LINE('',#226513,#27700);
#22805=LINE('',#226516,#27701);
#22806=LINE('',#226523,#27702);
#22807=LINE('',#226526,#27703);
#22808=LINE('',#226533,#27704);
#22809=LINE('',#226536,#27705);
#22810=LINE('',#226539,#27706);
#22811=LINE('',#226541,#27707);
#22812=LINE('',#226542,#27708);
#22813=LINE('',#226590,#27709);
#22814=LINE('',#226594,#27710);
#22815=LINE('',#226611,#27711);
#22816=LINE('',#226612,#27712);
#22817=LINE('',#226618,#27713);
#22818=LINE('',#226621,#27714);
#22819=LINE('',#226625,#27715);
#22820=LINE('',#226633,#27716);
#22821=LINE('',#226637,#27717);
#22822=LINE('',#226639,#27718);
#22823=LINE('',#226641,#27719);
#22824=LINE('',#226643,#27720);
#22825=LINE('',#226644,#27721);
#22826=LINE('',#226647,#27722);
#22827=LINE('',#226649,#27723);
#22828=LINE('',#226651,#27724);
#22829=LINE('',#226653,#27725);
#22830=LINE('',#226654,#27726);
#22831=LINE('',#226657,#27727);
#22832=LINE('',#226659,#27728);
#22833=LINE('',#226660,#27729);
#22834=LINE('',#226663,#27730);
#22835=LINE('',#226665,#27731);
#22836=LINE('',#226666,#27732);
#22837=LINE('',#226669,#27733);
#22838=LINE('',#226671,#27734);
#22839=LINE('',#226672,#27735);
#22840=LINE('',#226675,#27736);
#22841=LINE('',#226676,#27737);
#22842=LINE('',#226679,#27738);
#22843=LINE('',#226680,#27739);
#22844=LINE('',#226681,#27740);
#22845=LINE('',#226683,#27741);
#22846=LINE('',#226816,#27742);
#22847=LINE('',#226904,#27743);
#22848=LINE('',#227084,#27744);
#22849=LINE('',#227202,#27745);
#22850=LINE('',#227222,#27746);
#22851=LINE('',#227235,#27747);
#22852=LINE('',#227270,#27748);
#22853=LINE('',#227477,#27749);
#22854=LINE('',#227481,#27750);
#22855=LINE('',#227483,#27751);
#22856=LINE('',#227484,#27752);
#22857=LINE('',#227488,#27753);
#22858=LINE('',#227492,#27754);
#22859=LINE('',#227501,#27755);
#22860=LINE('',#227502,#27756);
#22861=LINE('',#227506,#27757);
#22862=LINE('',#227510,#27758);
#22863=LINE('',#227513,#27759);
#22864=LINE('',#227517,#27760);
#22865=LINE('',#227518,#27761);
#22866=LINE('',#227521,#27762);
#22867=LINE('',#227523,#27763);
#22868=LINE('',#227524,#27764);
#22869=LINE('',#227535,#27765);
#22870=LINE('',#227551,#27766);
#22871=LINE('',#227552,#27767);
#22872=LINE('',#227560,#27768);
#22873=LINE('',#227561,#27769);
#22874=LINE('',#227565,#27770);
#22875=LINE('',#227568,#27771);
#22876=LINE('',#227573,#27772);
#22877=LINE('',#227576,#27773);
#22878=LINE('',#227580,#27774);
#22879=LINE('',#227581,#27775);
#22880=LINE('',#227584,#27776);
#22881=LINE('',#227586,#27777);
#22882=LINE('',#227587,#27778);
#22883=LINE('',#227591,#27779);
#22884=LINE('',#227595,#27780);
#22885=LINE('',#227611,#27781);
#22886=LINE('',#227612,#27782);
#22887=LINE('',#227620,#27783);
#22888=LINE('',#227621,#27784);
#22889=LINE('',#227624,#27785);
#22890=LINE('',#227633,#27786);
#22891=LINE('',#227635,#27787);
#22892=LINE('',#227636,#27788);
#22893=LINE('',#227639,#27789);
#22894=LINE('',#227648,#27790);
#22895=LINE('',#227649,#27791);
#22896=LINE('',#227652,#27792);
#22897=LINE('',#227654,#27793);
#22898=LINE('',#227655,#27794);
#22899=LINE('',#227664,#27795);
#22900=LINE('',#227668,#27796);
#22901=LINE('',#227671,#27797);
#22902=LINE('',#227675,#27798);
#22903=LINE('',#227676,#27799);
#22904=LINE('',#227679,#27800);
#22905=LINE('',#227681,#27801);
#22906=LINE('',#227682,#27802);
#22907=LINE('',#227685,#27803);
#22908=LINE('',#227687,#27804);
#22909=LINE('',#227691,#27805);
#22910=LINE('',#227693,#27806);
#22911=LINE('',#227696,#27807);
#22912=LINE('',#227701,#27808);
#22913=LINE('',#227948,#27809);
#22914=LINE('',#227953,#27810);
#22915=LINE('',#228155,#27811);
#22916=LINE('',#228949,#27812);
#22917=LINE('',#228952,#27813);
#22918=LINE('',#228955,#27814);
#22919=LINE('',#228965,#27815);
#22920=LINE('',#228966,#27816);
#22921=LINE('',#228970,#27817);
#22922=LINE('',#228974,#27818);
#22923=LINE('',#229015,#27819);
#22924=LINE('',#229043,#27820);
#22925=LINE('',#229051,#27821);
#22926=LINE('',#229052,#27822);
#22927=LINE('',#229056,#27823);
#22928=LINE('',#229059,#27824);
#22929=LINE('',#229060,#27825);
#22930=LINE('',#229061,#27826);
#22931=LINE('',#229065,#27827);
#22932=LINE('',#229068,#27828);
#22933=LINE('',#229070,#27829);
#22934=LINE('',#229072,#27830);
#22935=LINE('',#229073,#27831);
#22936=LINE('',#229077,#27832);
#22937=LINE('',#229079,#27833);
#22938=LINE('',#229081,#27834);
#22939=LINE('',#229082,#27835);
#22940=LINE('',#229088,#27836);
#22941=LINE('',#229091,#27837);
#22942=LINE('',#229094,#27838);
#22943=LINE('',#229095,#27839);
#22944=LINE('',#229096,#27840);
#22945=LINE('',#229100,#27841);
#22946=LINE('',#229103,#27842);
#22947=LINE('',#229104,#27843);
#22948=LINE('',#229108,#27844);
#22949=LINE('',#229126,#27845);
#22950=LINE('',#229128,#27846);
#22951=LINE('',#229130,#27847);
#22952=LINE('',#229131,#27848);
#22953=LINE('',#229137,#27849);
#22954=LINE('',#229140,#27850);
#22955=LINE('',#229141,#27851);
#22956=LINE('',#229142,#27852);
#22957=LINE('',#229145,#27853);
#22958=LINE('',#229161,#27854);
#22959=LINE('',#229200,#27855);
#22960=LINE('',#229222,#27856);
#22961=LINE('',#229223,#27857);
#22962=LINE('',#229779,#27858);
#22963=LINE('',#229826,#27859);
#22964=LINE('',#229885,#27860);
#22965=LINE('',#229886,#27861);
#22966=LINE('',#229888,#27862);
#22967=LINE('',#229889,#27863);
#22968=LINE('',#229948,#27864);
#22969=LINE('',#229950,#27865);
#22970=LINE('',#229951,#27866);
#22971=LINE('',#229993,#27867);
#22972=LINE('',#230007,#27868);
#22973=LINE('',#230008,#27869);
#22974=LINE('',#230021,#27870);
#22975=LINE('',#230022,#27871);
#22976=LINE('',#230031,#27872);
#22977=LINE('',#230046,#27873);
#22978=LINE('',#230049,#27874);
#22979=LINE('',#230060,#27875);
#22980=LINE('',#230063,#27876);
#22981=LINE('',#230069,#27877);
#22982=LINE('',#230072,#27878);
#22983=LINE('',#230083,#27879);
#22984=LINE('',#230088,#27880);
#22985=LINE('',#230095,#27881);
#22986=LINE('',#230098,#27882);
#22987=LINE('',#230104,#27883);
#22988=LINE('',#230107,#27884);
#22989=LINE('',#230109,#27885);
#22990=LINE('',#230118,#27886);
#22991=LINE('',#230155,#27887);
#22992=LINE('',#230156,#27888);
#22993=LINE('',#230187,#27889);
#22994=LINE('',#230189,#27890);
#22995=LINE('',#230190,#27891);
#22996=LINE('',#230360,#27892);
#22997=LINE('',#230375,#27893);
#22998=LINE('',#230522,#27894);
#22999=LINE('',#230523,#27895);
#23000=LINE('',#230524,#27896);
#23001=LINE('',#230528,#27897);
#23002=LINE('',#230530,#27898);
#23003=LINE('',#230533,#27899);
#23004=LINE('',#230539,#27900);
#23005=LINE('',#230540,#27901);
#23006=LINE('',#230545,#27902);
#23007=LINE('',#230550,#27903);
#23008=LINE('',#230552,#27904);
#23009=LINE('',#230558,#27905);
#23010=LINE('',#230564,#27906);
#23011=LINE('',#230566,#27907);
#23012=LINE('',#230568,#27908);
#23013=LINE('',#230569,#27909);
#23014=LINE('',#230575,#27910);
#23015=LINE('',#230577,#27911);
#23016=LINE('',#230596,#27912);
#23017=LINE('',#230695,#27913);
#23018=LINE('',#230696,#27914);
#23019=LINE('',#230716,#27915);
#23020=LINE('',#230722,#27916);
#23021=LINE('',#230724,#27917);
#23022=LINE('',#230726,#27918);
#23023=LINE('',#230738,#27919);
#23024=LINE('',#230742,#27920);
#23025=LINE('',#230745,#27921);
#23026=LINE('',#230746,#27922);
#23027=LINE('',#230749,#27923);
#23028=LINE('',#230750,#27924);
#23029=LINE('',#230753,#27925);
#23030=LINE('',#230754,#27926);
#23031=LINE('',#230757,#27927);
#23032=LINE('',#230771,#27928);
#23033=LINE('',#230772,#27929);
#23034=LINE('',#230774,#27930);
#23035=LINE('',#230776,#27931);
#23036=LINE('',#230781,#27932);
#23037=LINE('',#230783,#27933);
#23038=LINE('',#230785,#27934);
#23039=LINE('',#230786,#27935);
#23040=LINE('',#230790,#27936);
#23041=LINE('',#230792,#27937);
#23042=LINE('',#230794,#27938);
#23043=LINE('',#230795,#27939);
#23044=LINE('',#230799,#27940);
#23045=LINE('',#230801,#27941);
#23046=LINE('',#230803,#27942);
#23047=LINE('',#230804,#27943);
#23048=LINE('',#230807,#27944);
#23049=LINE('',#230809,#27945);
#23050=LINE('',#230810,#27946);
#23051=LINE('',#230814,#27947);
#23052=LINE('',#230821,#27948);
#23053=LINE('',#230822,#27949);
#23054=LINE('',#230826,#27950);
#23055=LINE('',#230828,#27951);
#23056=LINE('',#230834,#27952);
#23057=LINE('',#230837,#27953);
#23058=LINE('',#230839,#27954);
#23059=LINE('',#230843,#27955);
#23060=LINE('',#230847,#27956);
#23061=LINE('',#230849,#27957);
#23062=LINE('',#230850,#27958);
#23063=LINE('',#230853,#27959);
#23064=LINE('',#230857,#27960);
#23065=LINE('',#230860,#27961);
#23066=LINE('',#230862,#27962);
#23067=LINE('',#230864,#27963);
#23068=LINE('',#230872,#27964);
#23069=LINE('',#230881,#27965);
#23070=LINE('',#230882,#27966);
#23071=LINE('',#230885,#27967);
#23072=LINE('',#230887,#27968);
#23073=LINE('',#230891,#27969);
#23074=LINE('',#230897,#27970);
#23075=LINE('',#230899,#27971);
#23076=LINE('',#230900,#27972);
#23077=LINE('',#230903,#27973);
#23078=LINE('',#230905,#27974);
#23079=LINE('',#230906,#27975);
#23080=LINE('',#230908,#27976);
#23081=LINE('',#230912,#27977);
#23082=LINE('',#230916,#27978);
#23083=LINE('',#230918,#27979);
#23084=LINE('',#230919,#27980);
#23085=LINE('',#230926,#27981);
#23086=LINE('',#230929,#27982);
#23087=LINE('',#230931,#27983);
#23088=LINE('',#230935,#27984);
#23089=LINE('',#230938,#27985);
#23090=LINE('',#230942,#27986);
#23091=LINE('',#230944,#27987);
#23092=LINE('',#230947,#27988);
#23093=LINE('',#230949,#27989);
#23094=LINE('',#230951,#27990);
#23095=LINE('',#230953,#27991);
#23096=LINE('',#230955,#27992);
#23097=LINE('',#230957,#27993);
#23098=LINE('',#230959,#27994);
#23099=LINE('',#230962,#27995);
#23100=LINE('',#230966,#27996);
#23101=LINE('',#230968,#27997);
#23102=LINE('',#230969,#27998);
#23103=LINE('',#230974,#27999);
#23104=LINE('',#230977,#28000);
#23105=LINE('',#230981,#28001);
#23106=LINE('',#230983,#28002);
#23107=LINE('',#231016,#28003);
#23108=LINE('',#231018,#28004);
#23109=LINE('',#231028,#28005);
#23110=LINE('',#231030,#28006);
#23111=LINE('',#231031,#28007);
#23112=LINE('',#231049,#28008);
#23113=LINE('',#231052,#28009);
#23114=LINE('',#231082,#28010);
#23115=LINE('',#231090,#28011);
#23116=LINE('',#231092,#28012);
#23117=LINE('',#231093,#28013);
#23118=LINE('',#231110,#28014);
#23119=LINE('',#231115,#28015);
#23120=LINE('',#231120,#28016);
#23121=LINE('',#231552,#28017);
#23122=LINE('',#231558,#28018);
#23123=LINE('',#231562,#28019);
#23124=LINE('',#231566,#28020);
#23125=LINE('',#231569,#28021);
#23126=LINE('',#231572,#28022);
#23127=LINE('',#231576,#28023);
#23128=LINE('',#231580,#28024);
#23129=LINE('',#231584,#28025);
#23130=LINE('',#231591,#28026);
#23131=LINE('',#231595,#28027);
#23132=LINE('',#231599,#28028);
#23133=LINE('',#231602,#28029);
#23134=LINE('',#231605,#28030);
#23135=LINE('',#231609,#28031);
#23136=LINE('',#231613,#28032);
#23137=LINE('',#231617,#28033);
#23138=LINE('',#231620,#28034);
#23139=LINE('',#231621,#28035);
#23140=LINE('',#231623,#28036);
#23141=LINE('',#231625,#28037);
#23142=LINE('',#231627,#28038);
#23143=LINE('',#231629,#28039);
#23144=LINE('',#231631,#28040);
#23145=LINE('',#231633,#28041);
#23146=LINE('',#231637,#28042);
#23147=LINE('',#231639,#28043);
#23148=LINE('',#231640,#28044);
#23149=LINE('',#231644,#28045);
#23150=LINE('',#231647,#28046);
#23151=LINE('',#231648,#28047);
#23152=LINE('',#231652,#28048);
#23153=LINE('',#231655,#28049);
#23154=LINE('',#231656,#28050);
#23155=LINE('',#231660,#28051);
#23156=LINE('',#231663,#28052);
#23157=LINE('',#231664,#28053);
#23158=LINE('',#231670,#28054);
#23159=LINE('',#231672,#28055);
#23160=LINE('',#231674,#28056);
#23161=LINE('',#231675,#28057);
#23162=LINE('',#231677,#28058);
#23163=LINE('',#231678,#28059);
#23164=LINE('',#231680,#28060);
#23165=LINE('',#231682,#28061);
#23166=LINE('',#231685,#28062);
#23167=LINE('',#231686,#28063);
#23168=LINE('',#231688,#28064);
#23169=LINE('',#231690,#28065);
#23170=LINE('',#231692,#28066);
#23171=LINE('',#231694,#28067);
#23172=LINE('',#231696,#28068);
#23173=LINE('',#231698,#28069);
#23174=LINE('',#231705,#28070);
#23175=LINE('',#231711,#28071);
#23176=LINE('',#231720,#28072);
#23177=LINE('',#231764,#28073);
#23178=LINE('',#231768,#28074);
#23179=LINE('',#231811,#28075);
#23180=LINE('',#231815,#28076);
#23181=LINE('',#231822,#28077);
#23182=LINE('',#231827,#28078);
#23183=LINE('',#231831,#28079);
#23184=LINE('',#231835,#28080);
#23185=LINE('',#231843,#28081);
#23186=LINE('',#231845,#28082);
#23187=LINE('',#231847,#28083);
#23188=LINE('',#231854,#28084);
#23189=LINE('',#231859,#28085);
#23190=LINE('',#231863,#28086);
#23191=LINE('',#231865,#28087);
#23192=LINE('',#231868,#28088);
#23193=LINE('',#231882,#28089);
#23194=LINE('',#231884,#28090);
#23195=LINE('',#231885,#28091);
#23196=LINE('',#231889,#28092);
#23197=LINE('',#231893,#28093);
#23198=LINE('',#231894,#28094);
#23199=LINE('',#231896,#28095);
#23200=LINE('',#231918,#28096);
#23201=LINE('',#231953,#28097);
#23202=LINE('',#231955,#28098);
#23203=LINE('',#231957,#28099);
#23204=LINE('',#231959,#28100);
#23205=LINE('',#231963,#28101);
#23206=LINE('',#231973,#28102);
#23207=LINE('',#231997,#28103);
#23208=LINE('',#232027,#28104);
#23209=LINE('',#232064,#28105);
#23210=LINE('',#232101,#28106);
#23211=LINE('',#232136,#28107);
#23212=LINE('',#232169,#28108);
#23213=LINE('',#232201,#28109);
#23214=LINE('',#232234,#28110);
#23215=LINE('',#232269,#28111);
#23216=LINE('',#232308,#28112);
#23217=LINE('',#232343,#28113);
#23218=LINE('',#232365,#28114);
#23219=LINE('',#232387,#28115);
#23220=LINE('',#232417,#28116);
#23221=LINE('',#232454,#28117);
#23222=LINE('',#232487,#28118);
#23223=LINE('',#232522,#28119);
#23224=LINE('',#232556,#28120);
#23225=LINE('',#232589,#28121);
#23226=LINE('',#232621,#28122);
#23227=LINE('',#232655,#28123);
#23228=LINE('',#232688,#28124);
#23229=LINE('',#232724,#28125);
#23230=LINE('',#240357,#28126);
#23231=LINE('',#240530,#28127);
#23232=LINE('',#240703,#28128);
#23233=LINE('',#241033,#28129);
#23234=LINE('',#241679,#28130);
#23235=LINE('',#242004,#28131);
#23236=LINE('',#243351,#28132);
#23237=LINE('',#245322,#28133);
#23238=LINE('',#245352,#28134);
#23239=LINE('',#245436,#28135);
#23240=LINE('',#245451,#28136);
#23241=LINE('',#246006,#28137);
#23242=LINE('',#246009,#28138);
#23243=LINE('',#246045,#28139);
#23244=LINE('',#246064,#28140);
#23245=LINE('',#246080,#28141);
#23246=LINE('',#246179,#28142);
#23247=LINE('',#246204,#28143);
#23248=LINE('',#246207,#28144);
#23249=LINE('',#246211,#28145);
#23250=LINE('',#246215,#28146);
#23251=LINE('',#246222,#28147);
#23252=LINE('',#246226,#28148);
#23253=LINE('',#246266,#28149);
#23254=LINE('',#248552,#28150);
#23255=LINE('',#252295,#28151);
#23256=LINE('',#252299,#28152);
#23257=LINE('',#252302,#28153);
#23258=LINE('',#252310,#28154);
#23259=LINE('',#252316,#28155);
#23260=LINE('',#252850,#28156);
#23261=LINE('',#252862,#28157);
#23262=LINE('',#252989,#28158);
#23263=LINE('',#252993,#28159);
#23264=LINE('',#252998,#28160);
#23265=LINE('',#253186,#28161);
#23266=LINE('',#253190,#28162);
#23267=LINE('',#253215,#28163);
#23268=LINE('',#253225,#28164);
#23269=LINE('',#253227,#28165);
#23270=LINE('',#253240,#28166);
#23271=LINE('',#253241,#28167);
#23272=LINE('',#253242,#28168);
#23273=LINE('',#253245,#28169);
#23274=LINE('',#253248,#28170);
#23275=LINE('',#253250,#28171);
#23276=LINE('',#253253,#28172);
#23277=LINE('',#253255,#28173);
#23278=LINE('',#253267,#28174);
#23279=LINE('',#253269,#28175);
#23280=LINE('',#253271,#28176);
#23281=LINE('',#253272,#28177);
#23282=LINE('',#253276,#28178);
#23283=LINE('',#253277,#28179);
#23284=LINE('',#253278,#28180);
#23285=LINE('',#253283,#28181);
#23286=LINE('',#253287,#28182);
#23287=LINE('',#253290,#28183);
#23288=LINE('',#253294,#28184);
#23289=LINE('',#253298,#28185);
#23290=LINE('',#253300,#28186);
#23291=LINE('',#253303,#28187);
#23292=LINE('',#253311,#28188);
#23293=LINE('',#253313,#28189);
#23294=LINE('',#253316,#28190);
#23295=LINE('',#253324,#28191);
#23296=LINE('',#253325,#28192);
#23297=LINE('',#253328,#28193);
#23298=LINE('',#253613,#28194);
#23299=LINE('',#253633,#28195);
#23300=LINE('',#253677,#28196);
#23301=LINE('',#253691,#28197);
#23302=LINE('',#253695,#28198);
#23303=LINE('',#254072,#28199);
#23304=LINE('',#254132,#28200);
#23305=LINE('',#254134,#28201);
#23306=LINE('',#254141,#28202);
#23307=LINE('',#254144,#28203);
#23308=LINE('',#254177,#28204);
#23309=LINE('',#254179,#28205);
#23310=LINE('',#254234,#28206);
#23311=LINE('',#254263,#28207);
#23312=LINE('',#254340,#28208);
#23313=LINE('',#254362,#28209);
#23314=LINE('',#254365,#28210);
#23315=LINE('',#254605,#28211);
#23316=LINE('',#254627,#28212);
#23317=LINE('',#254666,#28213);
#23318=LINE('',#254671,#28214);
#23319=LINE('',#254672,#28215);
#23320=LINE('',#254694,#28216);
#23321=LINE('',#254741,#28217);
#23322=LINE('',#254779,#28218);
#23323=LINE('',#254955,#28219);
#23324=LINE('',#255103,#28220);
#23325=LINE('',#255112,#28221);
#23326=LINE('',#255114,#28222);
#23327=LINE('',#255400,#28223);
#23328=LINE('',#255403,#28224);
#23329=LINE('',#255405,#28225);
#23330=LINE('',#255540,#28226);
#23331=VECTOR('',#81607,29.3497);
#23332=VECTOR('',#81614,6.35);
#23333=VECTOR('',#81621,1000.);
#23334=VECTOR('',#81622,1000.);
#23335=VECTOR('',#81625,1000.);
#23336=VECTOR('',#81628,1000.);
#23337=VECTOR('',#81629,1000.);
#23338=VECTOR('',#81632,1000.);
#23339=VECTOR('',#81635,1000.);
#23340=VECTOR('',#81638,1000.);
#23341=VECTOR('',#81641,1000.);
#23342=VECTOR('',#81646,1000.);
#23343=VECTOR('',#81651,1000.);
#23344=VECTOR('',#81656,1000.);
#23345=VECTOR('',#81661,10.);
#23346=VECTOR('',#81664,10.);
#23347=VECTOR('',#81677,10.);
#23348=VECTOR('',#81678,10.);
#23349=VECTOR('',#81689,10.);
#23350=VECTOR('',#81690,10.);
#23351=VECTOR('',#81693,10.);
#23352=VECTOR('',#81694,10.);
#23353=VECTOR('',#81697,10.);
#23354=VECTOR('',#81700,10.);
#23355=VECTOR('',#81713,10.);
#23356=VECTOR('',#81714,10.);
#23357=VECTOR('',#81725,10.);
#23358=VECTOR('',#81726,10.);
#23359=VECTOR('',#81729,10.);
#23360=VECTOR('',#81730,10.);
#23361=VECTOR('',#81737,10.);
#23362=VECTOR('',#81740,10.);
#23363=VECTOR('',#81743,10.);
#23364=VECTOR('',#81744,10.);
#23365=VECTOR('',#81747,9.99999999999999);
#23366=VECTOR('',#81752,9.99999999999999);
#23367=VECTOR('',#81753,10.);
#23368=VECTOR('',#81756,10.);
#23369=VECTOR('',#81761,10.);
#23370=VECTOR('',#81762,10.);
#23371=VECTOR('',#81765,10.);
#23372=VECTOR('',#81770,10.);
#23373=VECTOR('',#81771,10.);
#23374=VECTOR('',#81776,10.);
#23375=VECTOR('',#81777,10.);
#23376=VECTOR('',#81778,10.);
#23377=VECTOR('',#81781,10.);
#23378=VECTOR('',#81782,9.99999999999999);
#23379=VECTOR('',#81787,10.);
#23380=VECTOR('',#81790,10.);
#23381=VECTOR('',#81791,10.);
#23382=VECTOR('',#81796,10.);
#23383=VECTOR('',#81799,10.);
#23384=VECTOR('',#81800,10.);
#23385=VECTOR('',#81813,1000.);
#23386=VECTOR('',#81818,1000.);
#23387=VECTOR('',#81823,1000.);
#23388=VECTOR('',#81828,1000.);
#23389=VECTOR('',#81857,1000.);
#23390=VECTOR('',#81862,1000.);
#23391=VECTOR('',#81869,1000.);
#23392=VECTOR('',#81874,1000.);
#23393=VECTOR('',#81941,1000.);
#23394=VECTOR('',#81942,1000.);
#23395=VECTOR('',#81947,1000.);
#23396=VECTOR('',#81950,1000.);
#23397=VECTOR('',#81983,1000.);
#23398=VECTOR('',#81984,1000.);
#23399=VECTOR('',#81987,1000.);
#23400=VECTOR('',#81988,1000.);
#23401=VECTOR('',#81993,1000.);
#23402=VECTOR('',#81994,1000.);
#23403=VECTOR('',#81999,1000.);
#23404=VECTOR('',#82000,1000.);
#23405=VECTOR('',#82031,1000.);
#23406=VECTOR('',#82032,1000.);
#23407=VECTOR('',#82033,1000.);
#23408=VECTOR('',#82034,1000.);
#23409=VECTOR('',#82037,1000.);
#23410=VECTOR('',#82042,1000.);
#23411=VECTOR('',#82043,1000.);
#23412=VECTOR('',#82044,1000.);
#23413=VECTOR('',#82047,1000.);
#23414=VECTOR('',#82048,1000.);
#23415=VECTOR('',#82049,1000.);
#23416=VECTOR('',#82050,1000.);
#23417=VECTOR('',#82055,1000.);
#23418=VECTOR('',#82058,1000.);
#23419=VECTOR('',#82059,1000.);
#23420=VECTOR('',#82060,1000.);
#23421=VECTOR('',#82063,1000.);
#23422=VECTOR('',#82066,1000.);
#23423=VECTOR('',#82069,1000.);
#23424=VECTOR('',#82080,1000.);
#23425=VECTOR('',#82083,1000.);
#23426=VECTOR('',#82094,1000.);
#23427=VECTOR('',#82097,1000.);
#23428=VECTOR('',#82100,1000.);
#23429=VECTOR('',#82105,1000.);
#23430=VECTOR('',#82106,1000.);
#23431=VECTOR('',#82109,1000.);
#23432=VECTOR('',#82112,1000.);
#23433=VECTOR('',#82115,1000.);
#23434=VECTOR('',#82120,1000.);
#23435=VECTOR('',#82121,1000.);
#23436=VECTOR('',#82124,1000.);
#23437=VECTOR('',#82153,1000.);
#23438=VECTOR('',#82160,1000.);
#23439=VECTOR('',#82163,1000.);
#23440=VECTOR('',#82172,1000.);
#23441=VECTOR('',#82179,1000.);
#23442=VECTOR('',#82188,1000.);
#23443=VECTOR('',#82197,1000.);
#23444=VECTOR('',#82202,1000.);
#23445=VECTOR('',#82209,1000.);
#23446=VECTOR('',#82216,1000.);
#23447=VECTOR('',#82221,1000.);
#23448=VECTOR('',#82222,1000.);
#23449=VECTOR('',#82223,1000.);
#23450=VECTOR('',#82226,1000.);
#23451=VECTOR('',#82229,1000.);
#23452=VECTOR('',#82230,1000.);
#23453=VECTOR('',#82233,1000.);
#23454=VECTOR('',#82234,1000.);
#23455=VECTOR('',#82237,1000.);
#23456=VECTOR('',#82240,1000.);
#23457=VECTOR('',#82247,1000.);
#23458=VECTOR('',#82248,1000.);
#23459=VECTOR('',#82251,1000.);
#23460=VECTOR('',#82270,1000.);
#23461=VECTOR('',#82275,1000.);
#23462=VECTOR('',#82282,1000.);
#23463=VECTOR('',#82285,1000.);
#23464=VECTOR('',#82290,1000.);
#23465=VECTOR('',#82295,1000.);
#23466=VECTOR('',#82306,1000.);
#23467=VECTOR('',#82311,1000.);
#23468=VECTOR('',#82312,1000.);
#23469=VECTOR('',#82315,1000.);
#23470=VECTOR('',#82318,999.999999999999);
#23471=VECTOR('',#82321,1000.);
#23472=VECTOR('',#82322,999.999999999999);
#23473=VECTOR('',#82325,1000.);
#23474=VECTOR('',#82328,1000.);
#23475=VECTOR('',#82333,1000.);
#23476=VECTOR('',#82340,1000.);
#23477=VECTOR('',#82359,1000.);
#23478=VECTOR('',#82372,1000.);
#23479=VECTOR('',#82377,1000.);
#23480=VECTOR('',#82390,1000.);
#23481=VECTOR('',#82395,1000.);
#23482=VECTOR('',#82398,1000.);
#23483=VECTOR('',#82409,1000.);
#23484=VECTOR('',#82416,1000.);
#23485=VECTOR('',#82431,1000.);
#23486=VECTOR('',#82436,1000.);
#23487=VECTOR('',#82439,1000.);
#23488=VECTOR('',#82448,1000.);
#23489=VECTOR('',#82453,1000.);
#23490=VECTOR('',#82464,999.999999999999);
#23491=VECTOR('',#82471,1000.);
#23492=VECTOR('',#82476,999.999999999999);
#23493=VECTOR('',#82481,999.999999999999);
#23494=VECTOR('',#82488,1000.);
#23495=VECTOR('',#82493,999.999999999999);
#23496=VECTOR('',#82496,1000.);
#23497=VECTOR('',#82499,1000.);
#23498=VECTOR('',#82500,1000.);
#23499=VECTOR('',#82507,1000.);
#23500=VECTOR('',#82508,1000.);
#23501=VECTOR('',#82513,10.);
#23502=VECTOR('',#82514,1000.);
#23503=VECTOR('',#82519,1000.);
#23504=VECTOR('',#82522,10.);
#23505=VECTOR('',#82523,1000.);
#23506=VECTOR('',#82528,1000.);
#23507=VECTOR('',#82531,10.);
#23508=VECTOR('',#82532,1000.);
#23509=VECTOR('',#82537,1000.);
#23510=VECTOR('',#82540,10.);
#23511=VECTOR('',#82541,1000.);
#23512=VECTOR('',#82546,1000.);
#23513=VECTOR('',#82549,10.);
#23514=VECTOR('',#82550,1000.);
#23515=VECTOR('',#82553,1000.);
#23516=VECTOR('',#82558,10.);
#23517=VECTOR('',#82559,1000.);
#23518=VECTOR('',#82562,1000.);
#23519=VECTOR('',#82567,10.);
#23520=VECTOR('',#82568,1000.);
#23521=VECTOR('',#82571,1000.);
#23522=VECTOR('',#82576,10.);
#23523=VECTOR('',#82585,28.575);
#23524=VECTOR('',#82594,28.575);
#23525=VECTOR('',#82599,1000.);
#23526=VECTOR('',#82600,1000.);
#23527=VECTOR('',#82601,1000.);
#23528=VECTOR('',#82602,1000.);
#23529=VECTOR('',#82603,1000.);
#23530=VECTOR('',#82604,1000.);
#23531=VECTOR('',#82605,10.);
#23532=VECTOR('',#82606,10.);
#23533=VECTOR('',#82607,10.);
#23534=VECTOR('',#82608,1000.);
#23535=VECTOR('',#82617,10.);
#23536=VECTOR('',#82620,10.);
#23537=VECTOR('',#82633,10.);
#23538=VECTOR('',#82634,10.);
#23539=VECTOR('',#82647,10.);
#23540=VECTOR('',#82648,10.);
#23541=VECTOR('',#82653,10.);
#23542=VECTOR('',#82656,10.);
#23543=VECTOR('',#82665,10.);
#23544=VECTOR('',#82668,10.);
#23545=VECTOR('',#82679,10.);
#23546=VECTOR('',#82680,10.);
#23547=VECTOR('',#82691,10.);
#23548=VECTOR('',#82692,10.);
#23549=VECTOR('',#82701,10.);
#23550=VECTOR('',#82704,10.);
#23551=VECTOR('',#82715,10.);
#23552=VECTOR('',#82718,10.);
#23553=VECTOR('',#82721,10.);
#23554=VECTOR('',#82722,10.);
#23555=VECTOR('',#82723,10.);
#23556=VECTOR('',#82728,10.);
#23557=VECTOR('',#82731,10.);
#23558=VECTOR('',#82732,10.);
#23559=VECTOR('',#82737,10.);
#23560=VECTOR('',#82740,10.);
#23561=VECTOR('',#82741,10.);
#23562=VECTOR('',#82742,10.);
#23563=VECTOR('',#82747,10.);
#23564=VECTOR('',#82750,10.);
#23565=VECTOR('',#82751,10.);
#23566=VECTOR('',#82752,10.);
#23567=VECTOR('',#82753,10.);
#23568=VECTOR('',#82760,10.);
#23569=VECTOR('',#82763,10.);
#23570=VECTOR('',#82766,10.);
#23571=VECTOR('',#82769,10.);
#23572=VECTOR('',#82770,10.);
#23573=VECTOR('',#82771,10.);
#23574=VECTOR('',#82780,10.);
#23575=VECTOR('',#82783,10.);
#23576=VECTOR('',#82784,10.);
#23577=VECTOR('',#82789,10.);
#23578=VECTOR('',#82792,10.);
#23579=VECTOR('',#82793,10.);
#23580=VECTOR('',#82802,10.);
#23581=VECTOR('',#82805,10.);
#23582=VECTOR('',#82806,10.);
#23583=VECTOR('',#82815,1000.);
#23584=VECTOR('',#82818,1000.);
#23585=VECTOR('',#82823,1000.);
#23586=VECTOR('',#82824,1000.);
#23587=VECTOR('',#82831,1000.);
#23588=VECTOR('',#82836,1000.);
#23589=VECTOR('',#82843,1000.);
#23590=VECTOR('',#82848,1000.);
#23591=VECTOR('',#82855,1000.);
#23592=VECTOR('',#82858,1000.);
#23593=VECTOR('',#82863,1000.);
#23594=VECTOR('',#82866,1000.);
#23595=VECTOR('',#82871,1000.);
#23596=VECTOR('',#82874,1000.);
#23597=VECTOR('',#82881,1000.);
#23598=VECTOR('',#82884,1000.);
#23599=VECTOR('',#82891,1000.);
#23600=VECTOR('',#82894,1000.);
#23601=VECTOR('',#82899,1000.);
#23602=VECTOR('',#82902,1000.);
#23603=VECTOR('',#82907,1000.);
#23604=VECTOR('',#82910,1000.);
#23605=VECTOR('',#82915,1000.);
#23606=VECTOR('',#82918,1000.);
#23607=VECTOR('',#82987,1000.);
#23608=VECTOR('',#82988,1000.);
#23609=VECTOR('',#83003,999.999999999999);
#23610=VECTOR('',#83004,1000.);
#23611=VECTOR('',#83007,1000.);
#23612=VECTOR('',#83010,1000.);
#23613=VECTOR('',#83015,1000.);
#23614=VECTOR('',#83016,1000.);
#23615=VECTOR('',#83021,1000.);
#23616=VECTOR('',#83024,1000.);
#23617=VECTOR('',#83033,1000.);
#23618=VECTOR('',#83034,1000.);
#23619=VECTOR('',#83043,1000.);
#23620=VECTOR('',#83046,1000.);
#23621=VECTOR('',#83051,1000.);
#23622=VECTOR('',#83054,1000.);
#23623=VECTOR('',#83063,1000.);
#23624=VECTOR('',#83066,1000.);
#23625=VECTOR('',#83069,1000.);
#23626=VECTOR('',#83072,999.999999999999);
#23627=VECTOR('',#83095,1000.);
#23628=VECTOR('',#83096,1000.);
#23629=VECTOR('',#83099,1000.);
#23630=VECTOR('',#83100,1000.);
#23631=VECTOR('',#83105,1000.);
#23632=VECTOR('',#83106,1000.);
#23633=VECTOR('',#83111,1000.);
#23634=VECTOR('',#83118,1000.);
#23635=VECTOR('',#83119,1000.);
#23636=VECTOR('',#83122,1000.);
#23637=VECTOR('',#83143,1000.);
#23638=VECTOR('',#83144,1000.);
#23639=VECTOR('',#83149,1000.);
#23640=VECTOR('',#83158,1000.);
#23641=VECTOR('',#83159,1000.);
#23642=VECTOR('',#83160,1000.);
#23643=VECTOR('',#83169,1000.);
#23644=VECTOR('',#83170,1000.);
#23645=VECTOR('',#83175,1000.);
#23646=VECTOR('',#83178,1000.);
#23647=VECTOR('',#83183,1000.);
#23648=VECTOR('',#83184,1000.);
#23649=VECTOR('',#83189,1000.);
#23650=VECTOR('',#83190,1000.);
#23651=VECTOR('',#83193,1000.);
#23652=VECTOR('',#83196,1000.);
#23653=VECTOR('',#83197,1000.);
#23654=VECTOR('',#83208,1000.);
#23655=VECTOR('',#83209,1000.);
#23656=VECTOR('',#83210,1000.);
#23657=VECTOR('',#83213,1000.);
#23658=VECTOR('',#83218,1000.);
#23659=VECTOR('',#83219,1000.);
#23660=VECTOR('',#83220,1000.);
#23661=VECTOR('',#83223,1000.);
#23662=VECTOR('',#83226,1000.);
#23663=VECTOR('',#83229,1000.);
#23664=VECTOR('',#83230,1000.);
#23665=VECTOR('',#83239,1000.);
#23666=VECTOR('',#83242,1000.);
#23667=VECTOR('',#83243,1000.);
#23668=VECTOR('',#83248,1000.);
#23669=VECTOR('',#83249,1000.);
#23670=VECTOR('',#83250,1000.);
#23671=VECTOR('',#83253,1000.);
#23672=VECTOR('',#83258,1000.);
#23673=VECTOR('',#83259,1000.);
#23674=VECTOR('',#83260,1000.);
#23675=VECTOR('',#83265,1000.);
#23676=VECTOR('',#83274,1000.);
#23677=VECTOR('',#83275,1000.);
#23678=VECTOR('',#83276,1000.);
#23679=VECTOR('',#83285,1000.);
#23680=VECTOR('',#83288,1000.);
#23681=VECTOR('',#83291,1000.);
#23682=VECTOR('',#83294,1000.);
#23683=VECTOR('',#83295,1000.);
#23684=VECTOR('',#83298,1000.);
#23685=VECTOR('',#83301,1000.);
#23686=VECTOR('',#83310,999.999999999999);
#23687=VECTOR('',#83313,1000.);
#23688=VECTOR('',#83316,1000.);
#23689=VECTOR('',#83321,999.999999999999);
#23690=VECTOR('',#83328,1000.);
#23691=VECTOR('',#83333,1000.);
#23692=VECTOR('',#83338,1000.);
#23693=VECTOR('',#83345,1000.);
#23694=VECTOR('',#83370,1000.);
#23695=VECTOR('',#83391,1000.);
#23696=VECTOR('',#83398,1000.);
#23697=VECTOR('',#83403,1000.);
#23698=VECTOR('',#83420,10.);
#23699=VECTOR('',#83441,10.);
#23700=VECTOR('',#83450,10.);
#23701=VECTOR('',#83459,1000.);
#23702=VECTOR('',#83468,1000.);
#23703=VECTOR('',#83477,1000.);
#23704=VECTOR('',#83484,1000.);
#23705=VECTOR('',#83489,1000.);
#23706=VECTOR('',#83492,1000.);
#23707=VECTOR('',#83503,1000.);
#23708=VECTOR('',#83512,1000.);
#23709=VECTOR('',#83517,1000.);
#23710=VECTOR('',#83518,1000.);
#23711=VECTOR('',#83531,10.);
#23712=VECTOR('',#83532,10.);
#23713=VECTOR('',#83541,10.);
#23714=VECTOR('',#83544,10.);
#23715=VECTOR('',#83557,1000.);
#23716=VECTOR('',#83566,1000.);
#23717=VECTOR('',#83579,1000.);
#23718=VECTOR('',#83584,1000.);
#23719=VECTOR('',#83589,1000.);
#23720=VECTOR('',#83598,1000.);
#23721=VECTOR('',#83607,1000.);
#23722=VECTOR('',#83614,1000.);
#23723=VECTOR('',#83617,1000.);
#23724=VECTOR('',#83618,1000.);
#23725=VECTOR('',#83623,10.);
#23726=VECTOR('',#83624,10.);
#23727=VECTOR('',#83633,9.99999999999999);
#23728=VECTOR('',#83642,1000.);
#23729=VECTOR('',#83673,1000.);
#23730=VECTOR('',#83676,1000.);
#23731=VECTOR('',#83685,1000.);
#23732=VECTOR('',#83708,1000.);
#23733=VECTOR('',#83731,1000.);
#23734=VECTOR('',#83742,1000.);
#23735=VECTOR('',#83743,1000.);
#23736=VECTOR('',#83748,1000.);
#23737=VECTOR('',#83751,1000.);
#23738=VECTOR('',#83752,1000.);
#23739=VECTOR('',#83757,1000.);
#23740=VECTOR('',#83768,1000.);
#23741=VECTOR('',#83771,1000.);
#23742=VECTOR('',#83792,10.);
#23743=VECTOR('',#83805,10.);
#23744=VECTOR('',#83810,1000.);
#23745=VECTOR('',#83811,1000.);
#23746=VECTOR('',#83814,1000.);
#23747=VECTOR('',#83817,1000.);
#23748=VECTOR('',#83824,1000.);
#23749=VECTOR('',#83829,10.);
#23750=VECTOR('',#83830,10.);
#23751=VECTOR('',#83839,1000.);
#23752=VECTOR('',#83844,1000.);
#23753=VECTOR('',#83845,1000.);
#23754=VECTOR('',#83848,1000.);
#23755=VECTOR('',#83851,1000.);
#23756=VECTOR('',#83862,1000.);
#23757=VECTOR('',#83889,1000.);
#23758=VECTOR('',#83900,1000.);
#23759=VECTOR('',#83911,1000.);
#23760=VECTOR('',#83916,1000.);
#23761=VECTOR('',#83919,1000.);
#23762=VECTOR('',#83950,1000.);
#23763=VECTOR('',#83957,1000.);
#23764=VECTOR('',#83962,1000.);
#23765=VECTOR('',#83965,10.);
#23766=VECTOR('',#83970,10.);
#23767=VECTOR('',#83975,1000.);
#23768=VECTOR('',#83982,1000.);
#23769=VECTOR('',#83987,1000.);
#23770=VECTOR('',#84002,1000.);
#23771=VECTOR('',#84043,1000.);
#23772=VECTOR('',#84050,1000.);
#23773=VECTOR('',#84051,10.);
#23774=VECTOR('',#84052,1000.);
#23775=VECTOR('',#84055,1000.);
#23776=VECTOR('',#84060,1000.);
#23777=VECTOR('',#84061,10.);
#23778=VECTOR('',#84064,1000.);
#23779=VECTOR('',#84071,1000.);
#23780=VECTOR('',#84074,1000.);
#23781=VECTOR('',#84075,1000.);
#23782=VECTOR('',#84076,10.);
#23783=VECTOR('',#84079,1000.);
#23784=VECTOR('',#84084,10.);
#23785=VECTOR('',#84085,1000.);
#23786=VECTOR('',#84090,1000.);
#23787=VECTOR('',#84093,1000.);
#23788=VECTOR('',#84098,10.);
#23789=VECTOR('',#84099,1000.);
#23790=VECTOR('',#84102,1000.);
#23791=VECTOR('',#84107,10.);
#23792=VECTOR('',#84110,1000.);
#23793=VECTOR('',#84111,10.);
#23794=VECTOR('',#84114,1000.);
#23795=VECTOR('',#84119,10.);
#23796=VECTOR('',#84166,25.0075041018693);
#23797=VECTOR('',#84171,1000.);
#23798=VECTOR('',#84176,13.7695734572399);
#23799=VECTOR('',#84199,11.3029999999997);
#23800=VECTOR('',#84208,17.526);
#23801=VECTOR('',#84211,18.826);
#23802=VECTOR('',#84222,10.);
#23803=VECTOR('',#84225,10.);
#23804=VECTOR('',#84238,10.);
#23805=VECTOR('',#84239,10.);
#23806=VECTOR('',#84250,10.);
#23807=VECTOR('',#84251,10.);
#23808=VECTOR('',#84262,10.);
#23809=VECTOR('',#84263,10.);
#23810=VECTOR('',#84276,10.);
#23811=VECTOR('',#84277,10.);
#23812=VECTOR('',#84280,10.);
#23813=VECTOR('',#84283,10.);
#23814=VECTOR('',#84286,10.);
#23815=VECTOR('',#84287,10.);
#23816=VECTOR('',#84290,10.);
#23817=VECTOR('',#84295,10.);
#23818=VECTOR('',#84296,10.);
#23819=VECTOR('',#84299,10.);
#23820=VECTOR('',#84304,10.);
#23821=VECTOR('',#84305,10.);
#23822=VECTOR('',#84308,10.);
#23823=VECTOR('',#84313,10.);
#23824=VECTOR('',#84314,10.);
#23825=VECTOR('',#84317,10.);
#23826=VECTOR('',#84320,10.);
#23827=VECTOR('',#84323,10.);
#23828=VECTOR('',#84330,10.);
#23829=VECTOR('',#84333,10.);
#23830=VECTOR('',#84346,10.);
#23831=VECTOR('',#84347,10.);
#23832=VECTOR('',#84360,10.);
#23833=VECTOR('',#84361,10.);
#23834=VECTOR('',#84374,10.);
#23835=VECTOR('',#84375,10.);
#23836=VECTOR('',#84386,10.);
#23837=VECTOR('',#84387,10.);
#23838=VECTOR('',#84390,10.);
#23839=VECTOR('',#84395,10.);
#23840=VECTOR('',#84398,10.);
#23841=VECTOR('',#84409,10.);
#23842=VECTOR('',#84418,10.);
#23843=VECTOR('',#84427,10.);
#23844=VECTOR('',#84436,10.);
#23845=VECTOR('',#84439,10.);
#23846=VECTOR('',#84442,10.);
#23847=VECTOR('',#84445,10.);
#23848=VECTOR('',#84448,10.);
#23849=VECTOR('',#84451,10.);
#23850=VECTOR('',#84452,10.);
#23851=VECTOR('',#84459,10.);
#23852=VECTOR('',#84470,10.);
#23853=VECTOR('',#84481,10.);
#23854=VECTOR('',#84492,10.);
#23855=VECTOR('',#84501,10.);
#23856=VECTOR('',#84504,10.);
#23857=VECTOR('',#84505,10.);
#23858=VECTOR('',#84510,10.);
#23859=VECTOR('',#84513,10.);
#23860=VECTOR('',#84514,10.);
#23861=VECTOR('',#84517,10.);
#23862=VECTOR('',#84520,10.);
#23863=VECTOR('',#84521,10.);
#23864=VECTOR('',#84526,10.);
#23865=VECTOR('',#84527,10.);
#23866=VECTOR('',#84560,10.);
#23867=VECTOR('',#84561,10.);
#23868=VECTOR('',#84564,10.);
#23869=VECTOR('',#84565,10.);
#23870=VECTOR('',#84574,10.);
#23871=VECTOR('',#84587,17.5261814341697);
#23872=VECTOR('',#84590,18.826);
#23873=VECTOR('',#84593,10.);
#23874=VECTOR('',#84630,50.5962340495975);
#23875=VECTOR('',#84635,17.5);
#23876=VECTOR('',#84706,46.9605204399732);
#23877=VECTOR('',#84711,52.2477999999999);
#23878=VECTOR('',#84762,1000.);
#23879=VECTOR('',#84773,1000.);
#23880=VECTOR('',#84780,1000.);
#23881=VECTOR('',#84791,1000.);
#23882=VECTOR('',#84798,1000.);
#23883=VECTOR('',#84809,1000.);
#23884=VECTOR('',#84816,1000.);
#23885=VECTOR('',#84823,1000.);
#23886=VECTOR('',#84828,1000.);
#23887=VECTOR('',#84831,1000.);
#23888=VECTOR('',#84834,1000.);
#23889=VECTOR('',#84837,1000.);
#23890=VECTOR('',#84838,1000.);
#23891=VECTOR('',#84841,1000.);
#23892=VECTOR('',#84844,1000.);
#23893=VECTOR('',#84847,1000.);
#23894=VECTOR('',#84860,1000.);
#23895=VECTOR('',#84863,1000.);
#23896=VECTOR('',#84934,45.72);
#23897=VECTOR('',#84941,52.324);
#23898=VECTOR('',#84946,50.4825);
#23899=VECTOR('',#84953,49.4931015189506);
#23900=VECTOR('',#84960,49.4665);
#23901=VECTOR('',#84967,1000.);
#23902=VECTOR('',#84970,1000.);
#23903=VECTOR('',#84973,1000.);
#23904=VECTOR('',#84976,1000.);
#23905=VECTOR('',#84981,1000.);
#23906=VECTOR('',#84984,1000.);
#23907=VECTOR('',#84991,1000.);
#23908=VECTOR('',#84994,1000.);
#23909=VECTOR('',#84997,1000.);
#23910=VECTOR('',#85000,1000.);
#23911=VECTOR('',#85003,1000.);
#23912=VECTOR('',#85006,1000.);
#23913=VECTOR('',#85009,1000.);
#23914=VECTOR('',#85012,1000.);
#23915=VECTOR('',#85015,1000.);
#23916=VECTOR('',#85018,1000.);
#23917=VECTOR('',#85021,1000.);
#23918=VECTOR('',#85024,1000.);
#23919=VECTOR('',#85027,1000.);
#23920=VECTOR('',#85030,1000.);
#23921=VECTOR('',#85033,1000.);
#23922=VECTOR('',#85036,1000.);
#23923=VECTOR('',#85039,1000.);
#23924=VECTOR('',#85042,1000.);
#23925=VECTOR('',#85043,1000.);
#23926=VECTOR('',#85046,1000.);
#23927=VECTOR('',#85049,1000.);
#23928=VECTOR('',#85052,1000.);
#23929=VECTOR('',#85055,1000.);
#23930=VECTOR('',#85058,1000.);
#23931=VECTOR('',#85061,1000.);
#23932=VECTOR('',#85064,1000.);
#23933=VECTOR('',#85067,1000.);
#23934=VECTOR('',#85070,1000.);
#23935=VECTOR('',#85073,1000.);
#23936=VECTOR('',#85076,1000.);
#23937=VECTOR('',#85079,1000.);
#23938=VECTOR('',#85082,1000.);
#23939=VECTOR('',#85085,1000.);
#23940=VECTOR('',#85088,1000.);
#23941=VECTOR('',#85091,1000.);
#23942=VECTOR('',#85094,1000.);
#23943=VECTOR('',#85097,1000.);
#23944=VECTOR('',#85100,1000.);
#23945=VECTOR('',#85103,1000.);
#23946=VECTOR('',#85106,1000.);
#23947=VECTOR('',#85109,1000.);
#23948=VECTOR('',#85112,1000.);
#23949=VECTOR('',#85115,1000.);
#23950=VECTOR('',#85118,1000.);
#23951=VECTOR('',#85121,1000.);
#23952=VECTOR('',#85124,1000.);
#23953=VECTOR('',#85127,1000.);
#23954=VECTOR('',#85130,1000.);
#23955=VECTOR('',#85133,1000.);
#23956=VECTOR('',#85136,1000.);
#23957=VECTOR('',#85139,1000.);
#23958=VECTOR('',#85142,1000.);
#23959=VECTOR('',#85145,1000.);
#23960=VECTOR('',#85148,1000.);
#23961=VECTOR('',#85151,1000.);
#23962=VECTOR('',#85154,1000.);
#23963=VECTOR('',#85157,1000.);
#23964=VECTOR('',#85160,1000.);
#23965=VECTOR('',#85163,1000.);
#23966=VECTOR('',#85166,1000.);
#23967=VECTOR('',#85169,1000.);
#23968=VECTOR('',#85174,1000.);
#23969=VECTOR('',#85177,1000.);
#23970=VECTOR('',#85180,1000.);
#23971=VECTOR('',#85183,1000.);
#23972=VECTOR('',#85186,1000.);
#23973=VECTOR('',#85189,1000.);
#23974=VECTOR('',#85192,1000.);
#23975=VECTOR('',#85195,1000.);
#23976=VECTOR('',#85198,1000.);
#23977=VECTOR('',#85201,1000.);
#23978=VECTOR('',#85204,1000.);
#23979=VECTOR('',#85207,1000.);
#23980=VECTOR('',#85210,1000.);
#23981=VECTOR('',#85213,1000.);
#23982=VECTOR('',#85216,1000.);
#23983=VECTOR('',#85219,1000.);
#23984=VECTOR('',#85222,1000.);
#23985=VECTOR('',#85225,1000.);
#23986=VECTOR('',#85228,1000.);
#23987=VECTOR('',#85231,1000.);
#23988=VECTOR('',#85234,1000.);
#23989=VECTOR('',#85237,1000.);
#23990=VECTOR('',#85240,1000.);
#23991=VECTOR('',#85243,1000.);
#23992=VECTOR('',#85246,1000.);
#23993=VECTOR('',#85249,1000.);
#23994=VECTOR('',#85252,1000.);
#23995=VECTOR('',#85255,1000.);
#23996=VECTOR('',#85258,1000.);
#23997=VECTOR('',#85261,1000.);
#23998=VECTOR('',#85264,1000.);
#23999=VECTOR('',#85267,1000.);
#24000=VECTOR('',#85270,1000.);
#24001=VECTOR('',#85273,1000.);
#24002=VECTOR('',#85276,1000.);
#24003=VECTOR('',#85279,1000.);
#24004=VECTOR('',#85282,1000.);
#24005=VECTOR('',#85285,1000.);
#24006=VECTOR('',#85288,1000.);
#24007=VECTOR('',#85291,1000.);
#24008=VECTOR('',#85294,1000.);
#24009=VECTOR('',#85297,1000.);
#24010=VECTOR('',#85300,1000.);
#24011=VECTOR('',#85303,1000.);
#24012=VECTOR('',#85306,1000.);
#24013=VECTOR('',#85309,1000.);
#24014=VECTOR('',#85312,1000.);
#24015=VECTOR('',#85315,1000.);
#24016=VECTOR('',#85318,1000.);
#24017=VECTOR('',#85321,1000.);
#24018=VECTOR('',#85324,1000.);
#24019=VECTOR('',#85327,1000.);
#24020=VECTOR('',#85330,1000.);
#24021=VECTOR('',#85333,1000.);
#24022=VECTOR('',#85336,1000.);
#24023=VECTOR('',#85339,1000.);
#24024=VECTOR('',#85342,1000.);
#24025=VECTOR('',#85345,1000.);
#24026=VECTOR('',#85348,1000.);
#24027=VECTOR('',#85351,1000.);
#24028=VECTOR('',#85354,1000.);
#24029=VECTOR('',#85355,1000.);
#24030=VECTOR('',#85358,1000.);
#24031=VECTOR('',#85361,1000.);
#24032=VECTOR('',#85364,1000.);
#24033=VECTOR('',#85369,1000.);
#24034=VECTOR('',#85372,1000.);
#24035=VECTOR('',#85375,1000.);
#24036=VECTOR('',#85378,1000.);
#24037=VECTOR('',#85381,1000.);
#24038=VECTOR('',#85384,1000.);
#24039=VECTOR('',#85387,1000.);
#24040=VECTOR('',#85390,1000.);
#24041=VECTOR('',#85393,1000.);
#24042=VECTOR('',#85396,1000.);
#24043=VECTOR('',#85399,1000.);
#24044=VECTOR('',#85402,1000.);
#24045=VECTOR('',#85405,1000.);
#24046=VECTOR('',#85408,1000.);
#24047=VECTOR('',#85411,1000.);
#24048=VECTOR('',#85414,1000.);
#24049=VECTOR('',#85417,1000.);
#24050=VECTOR('',#85420,1000.);
#24051=VECTOR('',#85423,1000.);
#24052=VECTOR('',#85426,1000.);
#24053=VECTOR('',#85429,1000.);
#24054=VECTOR('',#85432,1000.);
#24055=VECTOR('',#85435,1000.);
#24056=VECTOR('',#85438,1000.);
#24057=VECTOR('',#85441,1000.);
#24058=VECTOR('',#85444,1000.);
#24059=VECTOR('',#85447,1000.);
#24060=VECTOR('',#85450,1000.);
#24061=VECTOR('',#85453,1000.);
#24062=VECTOR('',#85456,1000.);
#24063=VECTOR('',#85459,1000.);
#24064=VECTOR('',#85462,1000.);
#24065=VECTOR('',#85465,1000.);
#24066=VECTOR('',#85468,1000.);
#24067=VECTOR('',#85471,1000.);
#24068=VECTOR('',#85474,1000.);
#24069=VECTOR('',#85477,1000.);
#24070=VECTOR('',#85480,1000.);
#24071=VECTOR('',#85483,1000.);
#24072=VECTOR('',#85486,1000.);
#24073=VECTOR('',#85489,1000.);
#24074=VECTOR('',#85492,1000.);
#24075=VECTOR('',#85495,1000.);
#24076=VECTOR('',#85498,1000.);
#24077=VECTOR('',#85501,1000.);
#24078=VECTOR('',#85504,1000.);
#24079=VECTOR('',#85507,1000.);
#24080=VECTOR('',#85510,1000.);
#24081=VECTOR('',#85513,1000.);
#24082=VECTOR('',#85516,1000.);
#24083=VECTOR('',#85519,1000.);
#24084=VECTOR('',#85522,1000.);
#24085=VECTOR('',#85525,1000.);
#24086=VECTOR('',#85528,1000.);
#24087=VECTOR('',#85531,1000.);
#24088=VECTOR('',#85534,1000.);
#24089=VECTOR('',#85537,1000.);
#24090=VECTOR('',#85540,1000.);
#24091=VECTOR('',#85543,1000.);
#24092=VECTOR('',#85546,1000.);
#24093=VECTOR('',#85549,1000.);
#24094=VECTOR('',#85552,1000.);
#24095=VECTOR('',#85555,1000.);
#24096=VECTOR('',#85562,1000.);
#24097=VECTOR('',#85565,1000.);
#24098=VECTOR('',#85568,1000.);
#24099=VECTOR('',#85571,1000.);
#24100=VECTOR('',#85574,1000.);
#24101=VECTOR('',#85577,1000.);
#24102=VECTOR('',#85580,1000.);
#24103=VECTOR('',#85583,1000.);
#24104=VECTOR('',#85586,1000.);
#24105=VECTOR('',#85589,1000.);
#24106=VECTOR('',#85592,1000.);
#24107=VECTOR('',#85595,1000.);
#24108=VECTOR('',#85598,1000.);
#24109=VECTOR('',#85601,1000.);
#24110=VECTOR('',#85602,1000.);
#24111=VECTOR('',#85605,1000.);
#24112=VECTOR('',#85608,1000.);
#24113=VECTOR('',#85611,1000.);
#24114=VECTOR('',#85614,1000.);
#24115=VECTOR('',#85617,1000.);
#24116=VECTOR('',#85620,1000.);
#24117=VECTOR('',#85623,1000.);
#24118=VECTOR('',#85626,1000.);
#24119=VECTOR('',#85629,1000.);
#24120=VECTOR('',#85632,1000.);
#24121=VECTOR('',#85635,1000.);
#24122=VECTOR('',#85638,1000.);
#24123=VECTOR('',#85641,1000.);
#24124=VECTOR('',#85644,1000.);
#24125=VECTOR('',#85647,1000.);
#24126=VECTOR('',#85650,1000.);
#24127=VECTOR('',#85653,1000.);
#24128=VECTOR('',#85656,1000.);
#24129=VECTOR('',#85659,1000.);
#24130=VECTOR('',#85662,1000.);
#24131=VECTOR('',#85665,1000.);
#24132=VECTOR('',#85668,1000.);
#24133=VECTOR('',#85671,1000.);
#24134=VECTOR('',#85674,1000.);
#24135=VECTOR('',#85677,1000.);
#24136=VECTOR('',#85680,1000.);
#24137=VECTOR('',#85685,1000.);
#24138=VECTOR('',#85688,1000.);
#24139=VECTOR('',#85691,1000.);
#24140=VECTOR('',#85694,1000.);
#24141=VECTOR('',#85697,1000.);
#24142=VECTOR('',#85700,1000.);
#24143=VECTOR('',#85703,1000.);
#24144=VECTOR('',#85706,1000.);
#24145=VECTOR('',#85709,1000.);
#24146=VECTOR('',#85712,1000.);
#24147=VECTOR('',#85715,1000.);
#24148=VECTOR('',#85718,1000.);
#24149=VECTOR('',#85721,1000.);
#24150=VECTOR('',#85724,1000.);
#24151=VECTOR('',#85727,1000.);
#24152=VECTOR('',#85730,1000.);
#24153=VECTOR('',#85733,1000.);
#24154=VECTOR('',#85736,1000.);
#24155=VECTOR('',#85739,1000.);
#24156=VECTOR('',#85742,1000.);
#24157=VECTOR('',#85745,1000.);
#24158=VECTOR('',#85748,1000.);
#24159=VECTOR('',#85751,1000.);
#24160=VECTOR('',#85754,1000.);
#24161=VECTOR('',#85757,1000.);
#24162=VECTOR('',#85760,1000.);
#24163=VECTOR('',#85763,1000.);
#24164=VECTOR('',#85766,1000.);
#24165=VECTOR('',#85769,1000.);
#24166=VECTOR('',#85772,1000.);
#24167=VECTOR('',#85775,1000.);
#24168=VECTOR('',#85778,1000.);
#24169=VECTOR('',#85781,1000.);
#24170=VECTOR('',#85784,1000.);
#24171=VECTOR('',#85787,1000.);
#24172=VECTOR('',#85790,1000.);
#24173=VECTOR('',#85793,1000.);
#24174=VECTOR('',#85796,1000.);
#24175=VECTOR('',#85799,1000.);
#24176=VECTOR('',#85802,1000.);
#24177=VECTOR('',#85805,1000.);
#24178=VECTOR('',#85808,1000.);
#24179=VECTOR('',#85811,1000.);
#24180=VECTOR('',#85814,1000.);
#24181=VECTOR('',#85817,1000.);
#24182=VECTOR('',#85820,1000.);
#24183=VECTOR('',#85823,1000.);
#24184=VECTOR('',#85826,1000.);
#24185=VECTOR('',#85829,1000.);
#24186=VECTOR('',#85832,1000.);
#24187=VECTOR('',#85835,1000.);
#24188=VECTOR('',#85838,1000.);
#24189=VECTOR('',#85841,1000.);
#24190=VECTOR('',#85844,1000.);
#24191=VECTOR('',#85847,1000.);
#24192=VECTOR('',#85850,1000.);
#24193=VECTOR('',#85853,1000.);
#24194=VECTOR('',#85856,1000.);
#24195=VECTOR('',#85859,1000.);
#24196=VECTOR('',#85862,1000.);
#24197=VECTOR('',#85865,1000.);
#24198=VECTOR('',#85866,1000.);
#24199=VECTOR('',#85869,1000.);
#24200=VECTOR('',#85872,1000.);
#24201=VECTOR('',#85875,1000.);
#24202=VECTOR('',#85880,1000.);
#24203=VECTOR('',#85883,1000.);
#24204=VECTOR('',#85886,1000.);
#24205=VECTOR('',#85889,1000.);
#24206=VECTOR('',#85892,1000.);
#24207=VECTOR('',#85895,1000.);
#24208=VECTOR('',#85898,1000.);
#24209=VECTOR('',#85901,1000.);
#24210=VECTOR('',#85904,1000.);
#24211=VECTOR('',#85907,1000.);
#24212=VECTOR('',#85910,1000.);
#24213=VECTOR('',#85913,1000.);
#24214=VECTOR('',#85916,1000.);
#24215=VECTOR('',#85919,1000.);
#24216=VECTOR('',#85922,1000.);
#24217=VECTOR('',#85925,1000.);
#24218=VECTOR('',#85928,1000.);
#24219=VECTOR('',#85931,1000.);
#24220=VECTOR('',#85934,1000.);
#24221=VECTOR('',#85937,1000.);
#24222=VECTOR('',#85940,1000.);
#24223=VECTOR('',#85943,1000.);
#24224=VECTOR('',#85946,1000.);
#24225=VECTOR('',#85949,1000.);
#24226=VECTOR('',#85952,1000.);
#24227=VECTOR('',#85955,1000.);
#24228=VECTOR('',#85958,1000.);
#24229=VECTOR('',#85961,1000.);
#24230=VECTOR('',#85964,1000.);
#24231=VECTOR('',#85967,1000.);
#24232=VECTOR('',#85970,1000.);
#24233=VECTOR('',#85973,1000.);
#24234=VECTOR('',#85976,1000.);
#24235=VECTOR('',#85979,1000.);
#24236=VECTOR('',#85982,1000.);
#24237=VECTOR('',#85985,1000.);
#24238=VECTOR('',#85988,1000.);
#24239=VECTOR('',#85991,1000.);
#24240=VECTOR('',#85994,1000.);
#24241=VECTOR('',#85997,1000.);
#24242=VECTOR('',#86000,1000.);
#24243=VECTOR('',#86003,1000.);
#24244=VECTOR('',#86006,1000.);
#24245=VECTOR('',#86009,1000.);
#24246=VECTOR('',#86012,1000.);
#24247=VECTOR('',#86015,1000.);
#24248=VECTOR('',#86018,1000.);
#24249=VECTOR('',#86021,1000.);
#24250=VECTOR('',#86024,1000.);
#24251=VECTOR('',#86027,1000.);
#24252=VECTOR('',#86030,1000.);
#24253=VECTOR('',#86033,1000.);
#24254=VECTOR('',#86036,1000.);
#24255=VECTOR('',#86039,1000.);
#24256=VECTOR('',#86042,1000.);
#24257=VECTOR('',#86045,1000.);
#24258=VECTOR('',#86048,1000.);
#24259=VECTOR('',#86051,1000.);
#24260=VECTOR('',#86054,1000.);
#24261=VECTOR('',#86057,1000.);
#24262=VECTOR('',#86060,1000.);
#24263=VECTOR('',#86063,1000.);
#24264=VECTOR('',#86066,1000.);
#24265=VECTOR('',#86073,1000.);
#24266=VECTOR('',#86076,1000.);
#24267=VECTOR('',#86079,1000.);
#24268=VECTOR('',#86082,1000.);
#24269=VECTOR('',#86085,1000.);
#24270=VECTOR('',#86088,1000.);
#24271=VECTOR('',#86091,1000.);
#24272=VECTOR('',#86094,1000.);
#24273=VECTOR('',#86097,1000.);
#24274=VECTOR('',#86100,1000.);
#24275=VECTOR('',#86103,1000.);
#24276=VECTOR('',#86106,1000.);
#24277=VECTOR('',#86109,1000.);
#24278=VECTOR('',#86112,1000.);
#24279=VECTOR('',#86113,1000.);
#24280=VECTOR('',#86116,1000.);
#24281=VECTOR('',#86119,1000.);
#24282=VECTOR('',#86122,1000.);
#24283=VECTOR('',#86125,1000.);
#24284=VECTOR('',#86128,1000.);
#24285=VECTOR('',#86131,1000.);
#24286=VECTOR('',#86134,1000.);
#24287=VECTOR('',#86137,1000.);
#24288=VECTOR('',#86140,1000.);
#24289=VECTOR('',#86143,1000.);
#24290=VECTOR('',#86146,1000.);
#24291=VECTOR('',#86149,1000.);
#24292=VECTOR('',#86152,1000.);
#24293=VECTOR('',#86155,1000.);
#24294=VECTOR('',#86158,1000.);
#24295=VECTOR('',#86161,1000.);
#24296=VECTOR('',#86164,1000.);
#24297=VECTOR('',#86167,1000.);
#24298=VECTOR('',#86170,1000.);
#24299=VECTOR('',#86173,1000.);
#24300=VECTOR('',#86176,1000.);
#24301=VECTOR('',#86179,1000.);
#24302=VECTOR('',#86182,1000.);
#24303=VECTOR('',#86185,1000.);
#24304=VECTOR('',#86188,1000.);
#24305=VECTOR('',#86191,1000.);
#24306=VECTOR('',#86196,1000.);
#24307=VECTOR('',#86199,1000.);
#24308=VECTOR('',#86202,1000.);
#24309=VECTOR('',#86205,1000.);
#24310=VECTOR('',#86208,1000.);
#24311=VECTOR('',#86211,1000.);
#24312=VECTOR('',#86214,1000.);
#24313=VECTOR('',#86217,1000.);
#24314=VECTOR('',#86220,1000.);
#24315=VECTOR('',#86223,1000.);
#24316=VECTOR('',#86226,1000.);
#24317=VECTOR('',#86229,1000.);
#24318=VECTOR('',#86232,1000.);
#24319=VECTOR('',#86235,1000.);
#24320=VECTOR('',#86238,1000.);
#24321=VECTOR('',#86241,1000.);
#24322=VECTOR('',#86244,1000.);
#24323=VECTOR('',#86247,1000.);
#24324=VECTOR('',#86250,1000.);
#24325=VECTOR('',#86253,1000.);
#24326=VECTOR('',#86256,1000.);
#24327=VECTOR('',#86259,1000.);
#24328=VECTOR('',#86262,1000.);
#24329=VECTOR('',#86265,1000.);
#24330=VECTOR('',#86268,1000.);
#24331=VECTOR('',#86271,1000.);
#24332=VECTOR('',#86274,1000.);
#24333=VECTOR('',#86277,1000.);
#24334=VECTOR('',#86280,1000.);
#24335=VECTOR('',#86283,1000.);
#24336=VECTOR('',#86286,1000.);
#24337=VECTOR('',#86289,1000.);
#24338=VECTOR('',#86292,1000.);
#24339=VECTOR('',#86295,1000.);
#24340=VECTOR('',#86298,1000.);
#24341=VECTOR('',#86301,1000.);
#24342=VECTOR('',#86304,1000.);
#24343=VECTOR('',#86307,1000.);
#24344=VECTOR('',#86310,1000.);
#24345=VECTOR('',#86313,1000.);
#24346=VECTOR('',#86316,1000.);
#24347=VECTOR('',#86319,1000.);
#24348=VECTOR('',#86322,1000.);
#24349=VECTOR('',#86325,1000.);
#24350=VECTOR('',#86328,1000.);
#24351=VECTOR('',#86331,1000.);
#24352=VECTOR('',#86334,1000.);
#24353=VECTOR('',#86337,1000.);
#24354=VECTOR('',#86340,1000.);
#24355=VECTOR('',#86343,1000.);
#24356=VECTOR('',#86346,1000.);
#24357=VECTOR('',#86349,1000.);
#24358=VECTOR('',#86352,1000.);
#24359=VECTOR('',#86355,1000.);
#24360=VECTOR('',#86358,1000.);
#24361=VECTOR('',#86361,1000.);
#24362=VECTOR('',#86364,1000.);
#24363=VECTOR('',#86367,1000.);
#24364=VECTOR('',#86370,1000.);
#24365=VECTOR('',#86373,1000.);
#24366=VECTOR('',#86376,1000.);
#24367=VECTOR('',#86377,1000.);
#24368=VECTOR('',#86380,1000.);
#24369=VECTOR('',#86383,1000.);
#24370=VECTOR('',#86386,1000.);
#24371=VECTOR('',#86391,1000.);
#24372=VECTOR('',#86394,1000.);
#24373=VECTOR('',#86397,1000.);
#24374=VECTOR('',#86400,1000.);
#24375=VECTOR('',#86403,1000.);
#24376=VECTOR('',#86406,1000.);
#24377=VECTOR('',#86409,1000.);
#24378=VECTOR('',#86412,1000.);
#24379=VECTOR('',#86415,1000.);
#24380=VECTOR('',#86418,1000.);
#24381=VECTOR('',#86421,1000.);
#24382=VECTOR('',#86424,1000.);
#24383=VECTOR('',#86427,1000.);
#24384=VECTOR('',#86430,1000.);
#24385=VECTOR('',#86433,1000.);
#24386=VECTOR('',#86436,1000.);
#24387=VECTOR('',#86439,1000.);
#24388=VECTOR('',#86442,1000.);
#24389=VECTOR('',#86445,1000.);
#24390=VECTOR('',#86448,1000.);
#24391=VECTOR('',#86451,1000.);
#24392=VECTOR('',#86454,1000.);
#24393=VECTOR('',#86457,1000.);
#24394=VECTOR('',#86460,1000.);
#24395=VECTOR('',#86463,1000.);
#24396=VECTOR('',#86466,1000.);
#24397=VECTOR('',#86469,1000.);
#24398=VECTOR('',#86472,1000.);
#24399=VECTOR('',#86475,1000.);
#24400=VECTOR('',#86478,1000.);
#24401=VECTOR('',#86481,1000.);
#24402=VECTOR('',#86484,1000.);
#24403=VECTOR('',#86487,1000.);
#24404=VECTOR('',#86490,1000.);
#24405=VECTOR('',#86493,1000.);
#24406=VECTOR('',#86496,1000.);
#24407=VECTOR('',#86499,1000.);
#24408=VECTOR('',#86502,1000.);
#24409=VECTOR('',#86505,1000.);
#24410=VECTOR('',#86508,1000.);
#24411=VECTOR('',#86511,1000.);
#24412=VECTOR('',#86514,1000.);
#24413=VECTOR('',#86517,1000.);
#24414=VECTOR('',#86520,1000.);
#24415=VECTOR('',#86523,1000.);
#24416=VECTOR('',#86526,1000.);
#24417=VECTOR('',#86529,1000.);
#24418=VECTOR('',#86532,1000.);
#24419=VECTOR('',#86535,1000.);
#24420=VECTOR('',#86538,1000.);
#24421=VECTOR('',#86541,1000.);
#24422=VECTOR('',#86544,1000.);
#24423=VECTOR('',#86547,1000.);
#24424=VECTOR('',#86550,1000.);
#24425=VECTOR('',#86553,1000.);
#24426=VECTOR('',#86556,1000.);
#24427=VECTOR('',#86559,1000.);
#24428=VECTOR('',#86562,1000.);
#24429=VECTOR('',#86565,1000.);
#24430=VECTOR('',#86568,1000.);
#24431=VECTOR('',#86571,1000.);
#24432=VECTOR('',#86572,1000.);
#24433=VECTOR('',#86575,1000.);
#24434=VECTOR('',#86578,1000.);
#24435=VECTOR('',#86581,1000.);
#24436=VECTOR('',#86584,1000.);
#24437=VECTOR('',#86587,1000.);
#24438=VECTOR('',#86590,1000.);
#24439=VECTOR('',#86593,1000.);
#24440=VECTOR('',#86596,1000.);
#24441=VECTOR('',#86599,1000.);
#24442=VECTOR('',#86602,1000.);
#24443=VECTOR('',#86605,1000.);
#24444=VECTOR('',#86608,1000.);
#24445=VECTOR('',#86611,1000.);
#24446=VECTOR('',#86614,1000.);
#24447=VECTOR('',#86617,1000.);
#24448=VECTOR('',#86620,1000.);
#24449=VECTOR('',#86623,1000.);
#24450=VECTOR('',#86626,1000.);
#24451=VECTOR('',#86629,1000.);
#24452=VECTOR('',#86632,1000.);
#24453=VECTOR('',#86635,1000.);
#24454=VECTOR('',#86638,1000.);
#24455=VECTOR('',#86641,1000.);
#24456=VECTOR('',#86644,1000.);
#24457=VECTOR('',#86647,1000.);
#24458=VECTOR('',#86650,1000.);
#24459=VECTOR('',#86655,1000.);
#24460=VECTOR('',#86658,1000.);
#24461=VECTOR('',#86661,1000.);
#24462=VECTOR('',#86664,1000.);
#24463=VECTOR('',#86667,1000.);
#24464=VECTOR('',#86670,1000.);
#24465=VECTOR('',#86673,1000.);
#24466=VECTOR('',#86676,1000.);
#24467=VECTOR('',#86679,1000.);
#24468=VECTOR('',#86682,1000.);
#24469=VECTOR('',#86685,1000.);
#24470=VECTOR('',#86688,1000.);
#24471=VECTOR('',#86691,1000.);
#24472=VECTOR('',#86694,1000.);
#24473=VECTOR('',#86697,1000.);
#24474=VECTOR('',#86700,1000.);
#24475=VECTOR('',#86703,1000.);
#24476=VECTOR('',#86706,1000.);
#24477=VECTOR('',#86709,1000.);
#24478=VECTOR('',#86712,1000.);
#24479=VECTOR('',#86715,1000.);
#24480=VECTOR('',#86718,1000.);
#24481=VECTOR('',#86721,1000.);
#24482=VECTOR('',#86724,1000.);
#24483=VECTOR('',#86727,1000.);
#24484=VECTOR('',#86730,1000.);
#24485=VECTOR('',#86733,1000.);
#24486=VECTOR('',#86736,1000.);
#24487=VECTOR('',#86739,1000.);
#24488=VECTOR('',#86742,1000.);
#24489=VECTOR('',#86745,1000.);
#24490=VECTOR('',#86748,1000.);
#24491=VECTOR('',#86751,1000.);
#24492=VECTOR('',#86754,1000.);
#24493=VECTOR('',#86757,1000.);
#24494=VECTOR('',#86760,1000.);
#24495=VECTOR('',#86763,1000.);
#24496=VECTOR('',#86766,1000.);
#24497=VECTOR('',#86769,1000.);
#24498=VECTOR('',#86772,1000.);
#24499=VECTOR('',#86775,1000.);
#24500=VECTOR('',#86778,1000.);
#24501=VECTOR('',#86781,1000.);
#24502=VECTOR('',#86784,1000.);
#24503=VECTOR('',#86787,1000.);
#24504=VECTOR('',#86790,1000.);
#24505=VECTOR('',#86793,1000.);
#24506=VECTOR('',#86796,1000.);
#24507=VECTOR('',#86799,1000.);
#24508=VECTOR('',#86802,1000.);
#24509=VECTOR('',#86805,1000.);
#24510=VECTOR('',#86808,1000.);
#24511=VECTOR('',#86811,1000.);
#24512=VECTOR('',#86814,1000.);
#24513=VECTOR('',#86817,1000.);
#24514=VECTOR('',#86820,1000.);
#24515=VECTOR('',#86823,1000.);
#24516=VECTOR('',#86826,1000.);
#24517=VECTOR('',#86829,1000.);
#24518=VECTOR('',#86832,1000.);
#24519=VECTOR('',#86835,1000.);
#24520=VECTOR('',#86838,1000.);
#24521=VECTOR('',#86841,1000.);
#24522=VECTOR('',#86844,1000.);
#24523=VECTOR('',#86847,1000.);
#24524=VECTOR('',#86850,1000.);
#24525=VECTOR('',#86853,1000.);
#24526=VECTOR('',#86856,1000.);
#24527=VECTOR('',#86859,1000.);
#24528=VECTOR('',#86862,1000.);
#24529=VECTOR('',#86865,1000.);
#24530=VECTOR('',#86868,1000.);
#24531=VECTOR('',#86871,1000.);
#24532=VECTOR('',#86874,1000.);
#24533=VECTOR('',#86877,1000.);
#24534=VECTOR('',#86880,1000.);
#24535=VECTOR('',#86883,1000.);
#24536=VECTOR('',#86886,1000.);
#24537=VECTOR('',#86889,1000.);
#24538=VECTOR('',#86892,1000.);
#24539=VECTOR('',#86895,1000.);
#24540=VECTOR('',#86898,1000.);
#24541=VECTOR('',#86901,1000.);
#24542=VECTOR('',#86904,1000.);
#24543=VECTOR('',#86907,1000.);
#24544=VECTOR('',#86910,1000.);
#24545=VECTOR('',#86913,1000.);
#24546=VECTOR('',#86916,1000.);
#24547=VECTOR('',#86919,1000.);
#24548=VECTOR('',#86922,1000.);
#24549=VECTOR('',#86925,1000.);
#24550=VECTOR('',#86928,1000.);
#24551=VECTOR('',#86931,1000.);
#24552=VECTOR('',#86934,1000.);
#24553=VECTOR('',#86937,1000.);
#24554=VECTOR('',#86940,1000.);
#24555=VECTOR('',#86943,1000.);
#24556=VECTOR('',#86946,1000.);
#24557=VECTOR('',#86949,1000.);
#24558=VECTOR('',#86952,1000.);
#24559=VECTOR('',#86955,1000.);
#24560=VECTOR('',#86958,1000.);
#24561=VECTOR('',#86961,1000.);
#24562=VECTOR('',#86964,1000.);
#24563=VECTOR('',#86967,1000.);
#24564=VECTOR('',#86970,1000.);
#24565=VECTOR('',#86973,1000.);
#24566=VECTOR('',#86976,1000.);
#24567=VECTOR('',#86979,1000.);
#24568=VECTOR('',#86982,1000.);
#24569=VECTOR('',#86985,1000.);
#24570=VECTOR('',#86988,1000.);
#24571=VECTOR('',#86991,1000.);
#24572=VECTOR('',#86994,1000.);
#24573=VECTOR('',#86997,1000.);
#24574=VECTOR('',#87000,1000.);
#24575=VECTOR('',#87003,1000.);
#24576=VECTOR('',#87006,1000.);
#24577=VECTOR('',#87009,1000.);
#24578=VECTOR('',#87012,1000.);
#24579=VECTOR('',#87015,1000.);
#24580=VECTOR('',#87018,1000.);
#24581=VECTOR('',#87023,1000.);
#24582=VECTOR('',#87026,1000.);
#24583=VECTOR('',#87029,1000.);
#24584=VECTOR('',#87032,1000.);
#24585=VECTOR('',#87035,1000.);
#24586=VECTOR('',#87038,1000.);
#24587=VECTOR('',#87043,1000.);
#24588=VECTOR('',#87046,1000.);
#24589=VECTOR('',#87049,1000.);
#24590=VECTOR('',#87052,1000.);
#24591=VECTOR('',#87055,1000.);
#24592=VECTOR('',#87058,1000.);
#24593=VECTOR('',#87061,1000.);
#24594=VECTOR('',#87064,1000.);
#24595=VECTOR('',#87067,1000.);
#24596=VECTOR('',#87070,1000.);
#24597=VECTOR('',#87073,1000.);
#24598=VECTOR('',#87076,1000.);
#24599=VECTOR('',#87079,1000.);
#24600=VECTOR('',#87082,1000.);
#24601=VECTOR('',#87085,1000.);
#24602=VECTOR('',#87088,1000.);
#24603=VECTOR('',#87091,1000.);
#24604=VECTOR('',#87094,1000.);
#24605=VECTOR('',#87097,1000.);
#24606=VECTOR('',#87100,1000.);
#24607=VECTOR('',#87103,1000.);
#24608=VECTOR('',#87106,1000.);
#24609=VECTOR('',#87109,1000.);
#24610=VECTOR('',#87112,1000.);
#24611=VECTOR('',#87115,1000.);
#24612=VECTOR('',#87118,1000.);
#24613=VECTOR('',#87121,1000.);
#24614=VECTOR('',#87124,1000.);
#24615=VECTOR('',#87127,1000.);
#24616=VECTOR('',#87130,1000.);
#24617=VECTOR('',#87133,1000.);
#24618=VECTOR('',#87136,1000.);
#24619=VECTOR('',#87139,1000.);
#24620=VECTOR('',#87142,1000.);
#24621=VECTOR('',#87145,1000.);
#24622=VECTOR('',#87148,1000.);
#24623=VECTOR('',#87151,1000.);
#24624=VECTOR('',#87154,1000.);
#24625=VECTOR('',#87157,1000.);
#24626=VECTOR('',#87160,1000.);
#24627=VECTOR('',#87163,1000.);
#24628=VECTOR('',#87166,1000.);
#24629=VECTOR('',#87169,1000.);
#24630=VECTOR('',#87172,1000.);
#24631=VECTOR('',#87175,1000.);
#24632=VECTOR('',#87178,1000.);
#24633=VECTOR('',#87181,1000.);
#24634=VECTOR('',#87184,1000.);
#24635=VECTOR('',#87187,1000.);
#24636=VECTOR('',#87190,1000.);
#24637=VECTOR('',#87193,1000.);
#24638=VECTOR('',#87196,1000.);
#24639=VECTOR('',#87199,1000.);
#24640=VECTOR('',#87202,1000.);
#24641=VECTOR('',#87205,1000.);
#24642=VECTOR('',#87208,1000.);
#24643=VECTOR('',#87209,1000.);
#24644=VECTOR('',#87212,1000.);
#24645=VECTOR('',#87215,1000.);
#24646=VECTOR('',#87220,1000.);
#24647=VECTOR('',#87223,1000.);
#24648=VECTOR('',#87226,1000.);
#24649=VECTOR('',#87229,1000.);
#24650=VECTOR('',#87234,1000.);
#24651=VECTOR('',#87237,1000.);
#24652=VECTOR('',#87240,1000.);
#24653=VECTOR('',#87243,1000.);
#24654=VECTOR('',#87246,1000.);
#24655=VECTOR('',#87249,1000.);
#24656=VECTOR('',#87252,1000.);
#24657=VECTOR('',#87255,1000.);
#24658=VECTOR('',#87258,1000.);
#24659=VECTOR('',#87261,1000.);
#24660=VECTOR('',#87264,1000.);
#24661=VECTOR('',#87267,1000.);
#24662=VECTOR('',#87270,1000.);
#24663=VECTOR('',#87273,1000.);
#24664=VECTOR('',#87276,1000.);
#24665=VECTOR('',#87279,1000.);
#24666=VECTOR('',#87282,1000.);
#24667=VECTOR('',#87285,1000.);
#24668=VECTOR('',#87288,1000.);
#24669=VECTOR('',#87291,1000.);
#24670=VECTOR('',#87294,1000.);
#24671=VECTOR('',#87297,1000.);
#24672=VECTOR('',#87300,1000.);
#24673=VECTOR('',#87303,1000.);
#24674=VECTOR('',#87306,1000.);
#24675=VECTOR('',#87309,1000.);
#24676=VECTOR('',#87312,1000.);
#24677=VECTOR('',#87315,1000.);
#24678=VECTOR('',#87318,1000.);
#24679=VECTOR('',#87321,1000.);
#24680=VECTOR('',#87324,1000.);
#24681=VECTOR('',#87327,1000.);
#24682=VECTOR('',#87330,1000.);
#24683=VECTOR('',#87333,1000.);
#24684=VECTOR('',#87336,1000.);
#24685=VECTOR('',#87339,1000.);
#24686=VECTOR('',#87342,1000.);
#24687=VECTOR('',#87345,1000.);
#24688=VECTOR('',#87348,1000.);
#24689=VECTOR('',#87351,1000.);
#24690=VECTOR('',#87354,1000.);
#24691=VECTOR('',#87357,1000.);
#24692=VECTOR('',#87360,1000.);
#24693=VECTOR('',#87363,1000.);
#24694=VECTOR('',#87366,1000.);
#24695=VECTOR('',#87369,1000.);
#24696=VECTOR('',#87372,1000.);
#24697=VECTOR('',#87375,1000.);
#24698=VECTOR('',#87378,1000.);
#24699=VECTOR('',#87381,1000.);
#24700=VECTOR('',#87384,1000.);
#24701=VECTOR('',#87387,1000.);
#24702=VECTOR('',#87390,1000.);
#24703=VECTOR('',#87393,1000.);
#24704=VECTOR('',#87396,1000.);
#24705=VECTOR('',#87397,1000.);
#24706=VECTOR('',#87400,1000.);
#24707=VECTOR('',#87403,1000.);
#24708=VECTOR('',#87408,1000.);
#24709=VECTOR('',#87411,1000.);
#24710=VECTOR('',#87414,1000.);
#24711=VECTOR('',#87417,1000.);
#24712=VECTOR('',#87420,1000.);
#24713=VECTOR('',#87423,1000.);
#24714=VECTOR('',#87426,1000.);
#24715=VECTOR('',#87429,1000.);
#24716=VECTOR('',#87432,1000.);
#24717=VECTOR('',#87435,1000.);
#24718=VECTOR('',#87438,1000.);
#24719=VECTOR('',#87441,1000.);
#24720=VECTOR('',#87444,1000.);
#24721=VECTOR('',#87447,1000.);
#24722=VECTOR('',#87450,1000.);
#24723=VECTOR('',#87453,1000.);
#24724=VECTOR('',#87454,1000.);
#24725=VECTOR('',#87457,1000.);
#24726=VECTOR('',#87460,1000.);
#24727=VECTOR('',#87463,1000.);
#24728=VECTOR('',#87466,1000.);
#24729=VECTOR('',#87469,1000.);
#24730=VECTOR('',#87472,1000.);
#24731=VECTOR('',#87475,1000.);
#24732=VECTOR('',#87478,1000.);
#24733=VECTOR('',#87481,1000.);
#24734=VECTOR('',#87484,1000.);
#24735=VECTOR('',#87487,1000.);
#24736=VECTOR('',#87490,1000.);
#24737=VECTOR('',#87493,1000.);
#24738=VECTOR('',#87496,1000.);
#24739=VECTOR('',#87499,1000.);
#24740=VECTOR('',#87502,1000.);
#24741=VECTOR('',#87505,1000.);
#24742=VECTOR('',#87508,1000.);
#24743=VECTOR('',#87511,1000.);
#24744=VECTOR('',#87514,1000.);
#24745=VECTOR('',#87517,1000.);
#24746=VECTOR('',#87520,1000.);
#24747=VECTOR('',#87523,1000.);
#24748=VECTOR('',#87526,1000.);
#24749=VECTOR('',#87529,1000.);
#24750=VECTOR('',#87532,1000.);
#24751=VECTOR('',#87539,1000.);
#24752=VECTOR('',#87544,1000.);
#24753=VECTOR('',#87547,1000.);
#24754=VECTOR('',#87550,1000.);
#24755=VECTOR('',#87553,1000.);
#24756=VECTOR('',#87556,1000.);
#24757=VECTOR('',#87559,1000.);
#24758=VECTOR('',#87564,1000.);
#24759=VECTOR('',#87567,1000.);
#24760=VECTOR('',#87570,1000.);
#24761=VECTOR('',#87573,1000.);
#24762=VECTOR('',#87576,1000.);
#24763=VECTOR('',#87579,1000.);
#24764=VECTOR('',#87582,1000.);
#24765=VECTOR('',#87585,1000.);
#24766=VECTOR('',#87588,1000.);
#24767=VECTOR('',#87591,1000.);
#24768=VECTOR('',#87594,1000.);
#24769=VECTOR('',#87597,1000.);
#24770=VECTOR('',#87600,1000.);
#24771=VECTOR('',#87603,1000.);
#24772=VECTOR('',#87606,1000.);
#24773=VECTOR('',#87609,1000.);
#24774=VECTOR('',#87612,1000.);
#24775=VECTOR('',#87615,1000.);
#24776=VECTOR('',#87618,1000.);
#24777=VECTOR('',#87621,1000.);
#24778=VECTOR('',#87624,1000.);
#24779=VECTOR('',#87627,1000.);
#24780=VECTOR('',#87630,1000.);
#24781=VECTOR('',#87633,1000.);
#24782=VECTOR('',#87636,1000.);
#24783=VECTOR('',#87639,1000.);
#24784=VECTOR('',#87642,1000.);
#24785=VECTOR('',#87645,1000.);
#24786=VECTOR('',#87648,1000.);
#24787=VECTOR('',#87651,1000.);
#24788=VECTOR('',#87654,1000.);
#24789=VECTOR('',#87657,1000.);
#24790=VECTOR('',#87660,1000.);
#24791=VECTOR('',#87663,1000.);
#24792=VECTOR('',#87666,1000.);
#24793=VECTOR('',#87669,1000.);
#24794=VECTOR('',#87672,1000.);
#24795=VECTOR('',#87675,1000.);
#24796=VECTOR('',#87678,1000.);
#24797=VECTOR('',#87681,1000.);
#24798=VECTOR('',#87684,1000.);
#24799=VECTOR('',#87687,1000.);
#24800=VECTOR('',#87690,1000.);
#24801=VECTOR('',#87693,1000.);
#24802=VECTOR('',#87696,1000.);
#24803=VECTOR('',#87699,1000.);
#24804=VECTOR('',#87702,1000.);
#24805=VECTOR('',#87705,1000.);
#24806=VECTOR('',#87708,1000.);
#24807=VECTOR('',#87711,1000.);
#24808=VECTOR('',#87714,1000.);
#24809=VECTOR('',#87717,1000.);
#24810=VECTOR('',#87720,1000.);
#24811=VECTOR('',#87723,1000.);
#24812=VECTOR('',#87726,1000.);
#24813=VECTOR('',#87729,1000.);
#24814=VECTOR('',#87730,1000.);
#24815=VECTOR('',#87733,1000.);
#24816=VECTOR('',#87736,1000.);
#24817=VECTOR('',#87741,1000.);
#24818=VECTOR('',#87744,1000.);
#24819=VECTOR('',#87747,1000.);
#24820=VECTOR('',#87750,1000.);
#24821=VECTOR('',#87755,1000.);
#24822=VECTOR('',#87758,1000.);
#24823=VECTOR('',#87761,1000.);
#24824=VECTOR('',#87764,1000.);
#24825=VECTOR('',#87767,1000.);
#24826=VECTOR('',#87770,1000.);
#24827=VECTOR('',#87773,1000.);
#24828=VECTOR('',#87776,1000.);
#24829=VECTOR('',#87779,1000.);
#24830=VECTOR('',#87782,1000.);
#24831=VECTOR('',#87785,1000.);
#24832=VECTOR('',#87788,1000.);
#24833=VECTOR('',#87791,1000.);
#24834=VECTOR('',#87794,1000.);
#24835=VECTOR('',#87797,1000.);
#24836=VECTOR('',#87800,1000.);
#24837=VECTOR('',#87803,1000.);
#24838=VECTOR('',#87806,1000.);
#24839=VECTOR('',#87809,1000.);
#24840=VECTOR('',#87812,1000.);
#24841=VECTOR('',#87815,1000.);
#24842=VECTOR('',#87818,1000.);
#24843=VECTOR('',#87821,1000.);
#24844=VECTOR('',#87824,1000.);
#24845=VECTOR('',#87827,1000.);
#24846=VECTOR('',#87830,1000.);
#24847=VECTOR('',#87833,1000.);
#24848=VECTOR('',#87836,1000.);
#24849=VECTOR('',#87839,1000.);
#24850=VECTOR('',#87842,1000.);
#24851=VECTOR('',#87845,1000.);
#24852=VECTOR('',#87848,1000.);
#24853=VECTOR('',#87851,1000.);
#24854=VECTOR('',#87854,1000.);
#24855=VECTOR('',#87857,1000.);
#24856=VECTOR('',#87860,1000.);
#24857=VECTOR('',#87863,1000.);
#24858=VECTOR('',#87866,1000.);
#24859=VECTOR('',#87869,1000.);
#24860=VECTOR('',#87872,1000.);
#24861=VECTOR('',#87875,1000.);
#24862=VECTOR('',#87878,1000.);
#24863=VECTOR('',#87881,1000.);
#24864=VECTOR('',#87884,1000.);
#24865=VECTOR('',#87887,1000.);
#24866=VECTOR('',#87890,1000.);
#24867=VECTOR('',#87893,1000.);
#24868=VECTOR('',#87896,1000.);
#24869=VECTOR('',#87899,1000.);
#24870=VECTOR('',#87902,1000.);
#24871=VECTOR('',#87905,1000.);
#24872=VECTOR('',#87908,1000.);
#24873=VECTOR('',#87911,1000.);
#24874=VECTOR('',#87914,1000.);
#24875=VECTOR('',#87917,1000.);
#24876=VECTOR('',#87918,1000.);
#24877=VECTOR('',#87921,1000.);
#24878=VECTOR('',#87924,1000.);
#24879=VECTOR('',#87929,1000.);
#24880=VECTOR('',#87932,1000.);
#24881=VECTOR('',#87935,1000.);
#24882=VECTOR('',#87938,1000.);
#24883=VECTOR('',#87941,1000.);
#24884=VECTOR('',#87944,1000.);
#24885=VECTOR('',#87947,1000.);
#24886=VECTOR('',#87950,1000.);
#24887=VECTOR('',#87953,1000.);
#24888=VECTOR('',#87956,1000.);
#24889=VECTOR('',#87959,1000.);
#24890=VECTOR('',#87962,1000.);
#24891=VECTOR('',#87965,1000.);
#24892=VECTOR('',#87968,1000.);
#24893=VECTOR('',#87971,1000.);
#24894=VECTOR('',#87974,1000.);
#24895=VECTOR('',#87975,1000.);
#24896=VECTOR('',#87978,1000.);
#24897=VECTOR('',#87981,1000.);
#24898=VECTOR('',#87984,1000.);
#24899=VECTOR('',#87987,1000.);
#24900=VECTOR('',#87990,1000.);
#24901=VECTOR('',#87993,1000.);
#24902=VECTOR('',#87996,1000.);
#24903=VECTOR('',#87999,1000.);
#24904=VECTOR('',#88002,1000.);
#24905=VECTOR('',#88005,1000.);
#24906=VECTOR('',#88008,1000.);
#24907=VECTOR('',#88011,1000.);
#24908=VECTOR('',#88014,1000.);
#24909=VECTOR('',#88017,1000.);
#24910=VECTOR('',#88020,1000.);
#24911=VECTOR('',#88023,1000.);
#24912=VECTOR('',#88026,1000.);
#24913=VECTOR('',#88029,1000.);
#24914=VECTOR('',#88032,1000.);
#24915=VECTOR('',#88035,1000.);
#24916=VECTOR('',#88038,1000.);
#24917=VECTOR('',#88041,1000.);
#24918=VECTOR('',#88044,1000.);
#24919=VECTOR('',#88047,1000.);
#24920=VECTOR('',#88050,1000.);
#24921=VECTOR('',#88053,1000.);
#24922=VECTOR('',#88060,1000.);
#24923=VECTOR('',#88065,1000.);
#24924=VECTOR('',#88068,1000.);
#24925=VECTOR('',#88071,1000.);
#24926=VECTOR('',#88074,1000.);
#24927=VECTOR('',#88077,1000.);
#24928=VECTOR('',#88080,1000.);
#24929=VECTOR('',#88085,1000.);
#24930=VECTOR('',#88088,1000.);
#24931=VECTOR('',#88091,1000.);
#24932=VECTOR('',#88094,1000.);
#24933=VECTOR('',#88097,1000.);
#24934=VECTOR('',#88100,1000.);
#24935=VECTOR('',#88103,1000.);
#24936=VECTOR('',#88106,1000.);
#24937=VECTOR('',#88109,1000.);
#24938=VECTOR('',#88112,1000.);
#24939=VECTOR('',#88115,1000.);
#24940=VECTOR('',#88118,1000.);
#24941=VECTOR('',#88121,1000.);
#24942=VECTOR('',#88124,1000.);
#24943=VECTOR('',#88127,1000.);
#24944=VECTOR('',#88130,1000.);
#24945=VECTOR('',#88133,1000.);
#24946=VECTOR('',#88136,1000.);
#24947=VECTOR('',#88139,1000.);
#24948=VECTOR('',#88142,1000.);
#24949=VECTOR('',#88145,1000.);
#24950=VECTOR('',#88148,1000.);
#24951=VECTOR('',#88151,1000.);
#24952=VECTOR('',#88154,1000.);
#24953=VECTOR('',#88157,1000.);
#24954=VECTOR('',#88160,1000.);
#24955=VECTOR('',#88163,1000.);
#24956=VECTOR('',#88166,1000.);
#24957=VECTOR('',#88169,1000.);
#24958=VECTOR('',#88172,1000.);
#24959=VECTOR('',#88175,1000.);
#24960=VECTOR('',#88178,1000.);
#24961=VECTOR('',#88181,1000.);
#24962=VECTOR('',#88184,1000.);
#24963=VECTOR('',#88187,1000.);
#24964=VECTOR('',#88190,1000.);
#24965=VECTOR('',#88193,1000.);
#24966=VECTOR('',#88196,1000.);
#24967=VECTOR('',#88199,1000.);
#24968=VECTOR('',#88202,1000.);
#24969=VECTOR('',#88205,1000.);
#24970=VECTOR('',#88208,1000.);
#24971=VECTOR('',#88211,1000.);
#24972=VECTOR('',#88214,1000.);
#24973=VECTOR('',#88217,1000.);
#24974=VECTOR('',#88220,1000.);
#24975=VECTOR('',#88223,1000.);
#24976=VECTOR('',#88226,1000.);
#24977=VECTOR('',#88229,1000.);
#24978=VECTOR('',#88232,1000.);
#24979=VECTOR('',#88235,1000.);
#24980=VECTOR('',#88238,1000.);
#24981=VECTOR('',#88241,1000.);
#24982=VECTOR('',#88244,1000.);
#24983=VECTOR('',#88247,1000.);
#24984=VECTOR('',#88250,1000.);
#24985=VECTOR('',#88251,1000.);
#24986=VECTOR('',#88254,1000.);
#24987=VECTOR('',#88257,1000.);
#24988=VECTOR('',#88262,1000.);
#24989=VECTOR('',#88265,1000.);
#24990=VECTOR('',#88268,1000.);
#24991=VECTOR('',#88271,1000.);
#24992=VECTOR('',#88276,1000.);
#24993=VECTOR('',#88279,1000.);
#24994=VECTOR('',#88282,1000.);
#24995=VECTOR('',#88285,1000.);
#24996=VECTOR('',#88288,1000.);
#24997=VECTOR('',#88291,1000.);
#24998=VECTOR('',#88294,1000.);
#24999=VECTOR('',#88297,1000.);
#25000=VECTOR('',#88300,1000.);
#25001=VECTOR('',#88303,1000.);
#25002=VECTOR('',#88306,1000.);
#25003=VECTOR('',#88309,1000.);
#25004=VECTOR('',#88312,1000.);
#25005=VECTOR('',#88315,1000.);
#25006=VECTOR('',#88318,1000.);
#25007=VECTOR('',#88321,1000.);
#25008=VECTOR('',#88324,1000.);
#25009=VECTOR('',#88327,1000.);
#25010=VECTOR('',#88330,1000.);
#25011=VECTOR('',#88333,1000.);
#25012=VECTOR('',#88336,1000.);
#25013=VECTOR('',#88339,1000.);
#25014=VECTOR('',#88342,1000.);
#25015=VECTOR('',#88345,1000.);
#25016=VECTOR('',#88348,1000.);
#25017=VECTOR('',#88351,1000.);
#25018=VECTOR('',#88354,1000.);
#25019=VECTOR('',#88357,1000.);
#25020=VECTOR('',#88360,1000.);
#25021=VECTOR('',#88363,1000.);
#25022=VECTOR('',#88366,1000.);
#25023=VECTOR('',#88369,1000.);
#25024=VECTOR('',#88372,1000.);
#25025=VECTOR('',#88375,1000.);
#25026=VECTOR('',#88378,1000.);
#25027=VECTOR('',#88381,1000.);
#25028=VECTOR('',#88384,1000.);
#25029=VECTOR('',#88387,1000.);
#25030=VECTOR('',#88390,1000.);
#25031=VECTOR('',#88393,1000.);
#25032=VECTOR('',#88396,1000.);
#25033=VECTOR('',#88399,1000.);
#25034=VECTOR('',#88402,1000.);
#25035=VECTOR('',#88405,1000.);
#25036=VECTOR('',#88408,1000.);
#25037=VECTOR('',#88411,1000.);
#25038=VECTOR('',#88414,1000.);
#25039=VECTOR('',#88417,1000.);
#25040=VECTOR('',#88420,1000.);
#25041=VECTOR('',#88423,1000.);
#25042=VECTOR('',#88426,1000.);
#25043=VECTOR('',#88429,1000.);
#25044=VECTOR('',#88432,1000.);
#25045=VECTOR('',#88435,1000.);
#25046=VECTOR('',#88438,1000.);
#25047=VECTOR('',#88439,1000.);
#25048=VECTOR('',#88442,1000.);
#25049=VECTOR('',#88445,1000.);
#25050=VECTOR('',#88448,1000.);
#25051=VECTOR('',#88451,1000.);
#25052=VECTOR('',#88454,1000.);
#25053=VECTOR('',#88457,1000.);
#25054=VECTOR('',#88460,1000.);
#25055=VECTOR('',#88463,1000.);
#25056=VECTOR('',#88466,1000.);
#25057=VECTOR('',#88469,1000.);
#25058=VECTOR('',#88472,1000.);
#25059=VECTOR('',#88475,1000.);
#25060=VECTOR('',#88478,1000.);
#25061=VECTOR('',#88481,1000.);
#25062=VECTOR('',#88484,1000.);
#25063=VECTOR('',#88487,1000.);
#25064=VECTOR('',#88490,1000.);
#25065=VECTOR('',#88493,1000.);
#25066=VECTOR('',#88496,1000.);
#25067=VECTOR('',#88499,1000.);
#25068=VECTOR('',#88502,1000.);
#25069=VECTOR('',#88505,1000.);
#25070=VECTOR('',#88508,1000.);
#25071=VECTOR('',#88511,1000.);
#25072=VECTOR('',#88514,1000.);
#25073=VECTOR('',#88517,1000.);
#25074=VECTOR('',#88522,1000.);
#25075=VECTOR('',#88525,1000.);
#25076=VECTOR('',#88528,1000.);
#25077=VECTOR('',#88531,1000.);
#25078=VECTOR('',#88534,1000.);
#25079=VECTOR('',#88537,1000.);
#25080=VECTOR('',#88542,1000.);
#25081=VECTOR('',#88545,1000.);
#25082=VECTOR('',#88548,1000.);
#25083=VECTOR('',#88551,1000.);
#25084=VECTOR('',#88554,1000.);
#25085=VECTOR('',#88557,1000.);
#25086=VECTOR('',#88560,1000.);
#25087=VECTOR('',#88563,1000.);
#25088=VECTOR('',#88566,1000.);
#25089=VECTOR('',#88569,1000.);
#25090=VECTOR('',#88572,1000.);
#25091=VECTOR('',#88575,1000.);
#25092=VECTOR('',#88578,1000.);
#25093=VECTOR('',#88581,1000.);
#25094=VECTOR('',#88584,1000.);
#25095=VECTOR('',#88587,1000.);
#25096=VECTOR('',#88590,1000.);
#25097=VECTOR('',#88593,1000.);
#25098=VECTOR('',#88596,1000.);
#25099=VECTOR('',#88599,1000.);
#25100=VECTOR('',#88602,1000.);
#25101=VECTOR('',#88605,1000.);
#25102=VECTOR('',#88608,1000.);
#25103=VECTOR('',#88611,1000.);
#25104=VECTOR('',#88614,1000.);
#25105=VECTOR('',#88617,1000.);
#25106=VECTOR('',#88620,1000.);
#25107=VECTOR('',#88623,1000.);
#25108=VECTOR('',#88626,1000.);
#25109=VECTOR('',#88629,1000.);
#25110=VECTOR('',#88632,1000.);
#25111=VECTOR('',#88635,1000.);
#25112=VECTOR('',#88638,1000.);
#25113=VECTOR('',#88641,1000.);
#25114=VECTOR('',#88644,1000.);
#25115=VECTOR('',#88647,1000.);
#25116=VECTOR('',#88650,1000.);
#25117=VECTOR('',#88653,1000.);
#25118=VECTOR('',#88656,1000.);
#25119=VECTOR('',#88659,1000.);
#25120=VECTOR('',#88662,1000.);
#25121=VECTOR('',#88665,1000.);
#25122=VECTOR('',#88668,1000.);
#25123=VECTOR('',#88671,1000.);
#25124=VECTOR('',#88674,1000.);
#25125=VECTOR('',#88677,1000.);
#25126=VECTOR('',#88680,1000.);
#25127=VECTOR('',#88683,1000.);
#25128=VECTOR('',#88686,1000.);
#25129=VECTOR('',#88689,1000.);
#25130=VECTOR('',#88692,1000.);
#25131=VECTOR('',#88695,1000.);
#25132=VECTOR('',#88698,1000.);
#25133=VECTOR('',#88701,1000.);
#25134=VECTOR('',#88704,1000.);
#25135=VECTOR('',#88707,1000.);
#25136=VECTOR('',#88708,1000.);
#25137=VECTOR('',#88711,1000.);
#25138=VECTOR('',#88714,1000.);
#25139=VECTOR('',#88719,1000.);
#25140=VECTOR('',#88722,1000.);
#25141=VECTOR('',#88725,1000.);
#25142=VECTOR('',#88728,1000.);
#25143=VECTOR('',#88733,1000.);
#25144=VECTOR('',#88736,1000.);
#25145=VECTOR('',#88739,1000.);
#25146=VECTOR('',#88742,1000.);
#25147=VECTOR('',#88745,1000.);
#25148=VECTOR('',#88748,1000.);
#25149=VECTOR('',#88751,1000.);
#25150=VECTOR('',#88754,1000.);
#25151=VECTOR('',#88757,1000.);
#25152=VECTOR('',#88760,1000.);
#25153=VECTOR('',#88763,1000.);
#25154=VECTOR('',#88766,1000.);
#25155=VECTOR('',#88769,1000.);
#25156=VECTOR('',#88772,1000.);
#25157=VECTOR('',#88775,1000.);
#25158=VECTOR('',#88778,1000.);
#25159=VECTOR('',#88781,1000.);
#25160=VECTOR('',#88784,1000.);
#25161=VECTOR('',#88787,1000.);
#25162=VECTOR('',#88790,1000.);
#25163=VECTOR('',#88793,1000.);
#25164=VECTOR('',#88796,1000.);
#25165=VECTOR('',#88799,1000.);
#25166=VECTOR('',#88802,1000.);
#25167=VECTOR('',#88805,1000.);
#25168=VECTOR('',#88808,1000.);
#25169=VECTOR('',#88811,1000.);
#25170=VECTOR('',#88814,1000.);
#25171=VECTOR('',#88817,1000.);
#25172=VECTOR('',#88820,1000.);
#25173=VECTOR('',#88823,1000.);
#25174=VECTOR('',#88826,1000.);
#25175=VECTOR('',#88829,1000.);
#25176=VECTOR('',#88832,1000.);
#25177=VECTOR('',#88835,1000.);
#25178=VECTOR('',#88838,1000.);
#25179=VECTOR('',#88841,1000.);
#25180=VECTOR('',#88844,1000.);
#25181=VECTOR('',#88847,1000.);
#25182=VECTOR('',#88850,1000.);
#25183=VECTOR('',#88853,1000.);
#25184=VECTOR('',#88856,1000.);
#25185=VECTOR('',#88859,1000.);
#25186=VECTOR('',#88862,1000.);
#25187=VECTOR('',#88865,1000.);
#25188=VECTOR('',#88868,1000.);
#25189=VECTOR('',#88871,1000.);
#25190=VECTOR('',#88874,1000.);
#25191=VECTOR('',#88877,1000.);
#25192=VECTOR('',#88880,1000.);
#25193=VECTOR('',#88883,1000.);
#25194=VECTOR('',#88886,1000.);
#25195=VECTOR('',#88889,1000.);
#25196=VECTOR('',#88892,1000.);
#25197=VECTOR('',#88895,1000.);
#25198=VECTOR('',#88896,1000.);
#25199=VECTOR('',#88899,1000.);
#25200=VECTOR('',#88902,1000.);
#25201=VECTOR('',#88907,1000.);
#25202=VECTOR('',#88910,1000.);
#25203=VECTOR('',#88913,1000.);
#25204=VECTOR('',#88916,1000.);
#25205=VECTOR('',#88919,1000.);
#25206=VECTOR('',#88922,1000.);
#25207=VECTOR('',#88925,1000.);
#25208=VECTOR('',#88928,1000.);
#25209=VECTOR('',#88931,1000.);
#25210=VECTOR('',#88934,1000.);
#25211=VECTOR('',#88937,1000.);
#25212=VECTOR('',#88940,1000.);
#25213=VECTOR('',#88943,1000.);
#25214=VECTOR('',#88946,1000.);
#25215=VECTOR('',#88949,1000.);
#25216=VECTOR('',#88952,1000.);
#25217=VECTOR('',#88955,1000.);
#25218=VECTOR('',#88958,1000.);
#25219=VECTOR('',#88961,1000.);
#25220=VECTOR('',#88964,1000.);
#25221=VECTOR('',#88969,1000.);
#25222=VECTOR('',#88972,1000.);
#25223=VECTOR('',#88975,1000.);
#25224=VECTOR('',#88978,1000.);
#25225=VECTOR('',#88987,1000.);
#25226=VECTOR('',#88990,1000.);
#25227=VECTOR('',#88993,1000.);
#25228=VECTOR('',#88996,1000.);
#25229=VECTOR('',#88997,1000.);
#25230=VECTOR('',#89000,1000.);
#25231=VECTOR('',#89003,1000.);
#25232=VECTOR('',#89006,1000.);
#25233=VECTOR('',#89009,1000.);
#25234=VECTOR('',#89012,1000.);
#25235=VECTOR('',#89015,1000.);
#25236=VECTOR('',#89018,1000.);
#25237=VECTOR('',#89021,1000.);
#25238=VECTOR('',#89024,1000.);
#25239=VECTOR('',#89027,1000.);
#25240=VECTOR('',#89030,1000.);
#25241=VECTOR('',#89033,1000.);
#25242=VECTOR('',#89036,1000.);
#25243=VECTOR('',#89039,1000.);
#25244=VECTOR('',#89042,1000.);
#25245=VECTOR('',#89045,1000.);
#25246=VECTOR('',#89048,1000.);
#25247=VECTOR('',#89051,1000.);
#25248=VECTOR('',#89054,1000.);
#25249=VECTOR('',#89057,1000.);
#25250=VECTOR('',#89060,1000.);
#25251=VECTOR('',#89063,1000.);
#25252=VECTOR('',#89066,1000.);
#25253=VECTOR('',#89069,1000.);
#25254=VECTOR('',#89072,1000.);
#25255=VECTOR('',#89075,1000.);
#25256=VECTOR('',#89078,1000.);
#25257=VECTOR('',#89081,1000.);
#25258=VECTOR('',#89084,1000.);
#25259=VECTOR('',#89087,1000.);
#25260=VECTOR('',#89090,1000.);
#25261=VECTOR('',#89093,1000.);
#25262=VECTOR('',#89096,1000.);
#25263=VECTOR('',#89099,1000.);
#25264=VECTOR('',#89102,1000.);
#25265=VECTOR('',#89105,1000.);
#25266=VECTOR('',#89108,1000.);
#25267=VECTOR('',#89111,1000.);
#25268=VECTOR('',#89114,1000.);
#25269=VECTOR('',#89119,1000.);
#25270=VECTOR('',#89120,1000.);
#25271=VECTOR('',#89123,1000.);
#25272=VECTOR('',#89126,1000.);
#25273=VECTOR('',#89127,1000.);
#25274=VECTOR('',#89130,1000.);
#25275=VECTOR('',#89131,1000.);
#25276=VECTOR('',#89134,1000.);
#25277=VECTOR('',#89137,1000.);
#25278=VECTOR('',#89142,1000.);
#25279=VECTOR('',#89143,1000.);
#25280=VECTOR('',#89146,1000.);
#25281=VECTOR('',#89149,10.);
#25282=VECTOR('',#89152,1000.);
#25283=VECTOR('',#89153,1000.);
#25284=VECTOR('',#89156,1000.);
#25285=VECTOR('',#89157,1000.);
#25286=VECTOR('',#89160,1000.);
#25287=VECTOR('',#89163,1000.);
#25288=VECTOR('',#89168,1000.);
#25289=VECTOR('',#89169,1000.);
#25290=VECTOR('',#89172,1000.);
#25291=VECTOR('',#89173,1000.);
#25292=VECTOR('',#89176,1000.);
#25293=VECTOR('',#89179,1000.);
#25294=VECTOR('',#89184,1000.);
#25295=VECTOR('',#89185,1000.);
#25296=VECTOR('',#89188,1000.);
#25297=VECTOR('',#89189,1000.);
#25298=VECTOR('',#89192,1000.);
#25299=VECTOR('',#89195,1000.);
#25300=VECTOR('',#89200,1000.);
#25301=VECTOR('',#89201,1000.);
#25302=VECTOR('',#89204,1000.);
#25303=VECTOR('',#89205,1000.);
#25304=VECTOR('',#89208,1000.);
#25305=VECTOR('',#89211,1000.);
#25306=VECTOR('',#89216,1000.);
#25307=VECTOR('',#89217,1000.);
#25308=VECTOR('',#89220,1000.);
#25309=VECTOR('',#89221,1000.);
#25310=VECTOR('',#89224,1000.);
#25311=VECTOR('',#89227,1000.);
#25312=VECTOR('',#89232,1000.);
#25313=VECTOR('',#89233,1000.);
#25314=VECTOR('',#89236,1000.);
#25315=VECTOR('',#89239,1000.);
#25316=VECTOR('',#89242,1000.);
#25317=VECTOR('',#89245,1000.);
#25318=VECTOR('',#89248,1000.);
#25319=VECTOR('',#89249,1000.);
#25320=VECTOR('',#89252,1000.);
#25321=VECTOR('',#89255,1000.);
#25322=VECTOR('',#89258,1000.);
#25323=VECTOR('',#89261,1000.);
#25324=VECTOR('',#89264,1000.);
#25325=VECTOR('',#89267,1000.);
#25326=VECTOR('',#89272,1000.);
#25327=VECTOR('',#89273,1000.);
#25328=VECTOR('',#89276,1000.);
#25329=VECTOR('',#89279,1000.);
#25330=VECTOR('',#89282,1000.);
#25331=VECTOR('',#89285,1000.);
#25332=VECTOR('',#89288,1000.);
#25333=VECTOR('',#89291,1000.);
#25334=VECTOR('',#89296,1000.);
#25335=VECTOR('',#89297,1000.);
#25336=VECTOR('',#89300,1000.);
#25337=VECTOR('',#89303,1000.);
#25338=VECTOR('',#89306,1000.);
#25339=VECTOR('',#89309,1000.);
#25340=VECTOR('',#89312,1000.);
#25341=VECTOR('',#89313,1000.);
#25342=VECTOR('',#89316,1000.);
#25343=VECTOR('',#89319,1000.);
#25344=VECTOR('',#89322,1000.);
#25345=VECTOR('',#89325,1000.);
#25346=VECTOR('',#89328,1000.);
#25347=VECTOR('',#89331,1000.);
#25348=VECTOR('',#89336,1000.);
#25349=VECTOR('',#89337,1000.);
#25350=VECTOR('',#89340,1000.);
#25351=VECTOR('',#89343,1000.);
#25352=VECTOR('',#89346,1000.);
#25353=VECTOR('',#89349,1000.);
#25354=VECTOR('',#89352,1000.);
#25355=VECTOR('',#89355,1000.);
#25356=VECTOR('',#89360,1000.);
#25357=VECTOR('',#89361,1000.);
#25358=VECTOR('',#89364,1000.);
#25359=VECTOR('',#89367,1000.);
#25360=VECTOR('',#89370,1000.);
#25361=VECTOR('',#89373,1000.);
#25362=VECTOR('',#89376,1000.);
#25363=VECTOR('',#89379,1000.);
#25364=VECTOR('',#89384,1000.);
#25365=VECTOR('',#89385,1000.);
#25366=VECTOR('',#89388,1000.);
#25367=VECTOR('',#89391,1000.);
#25368=VECTOR('',#89394,1000.);
#25369=VECTOR('',#89397,1000.);
#25370=VECTOR('',#89400,1000.);
#25371=VECTOR('',#89401,1000.);
#25372=VECTOR('',#89404,1000.);
#25373=VECTOR('',#89407,1000.);
#25374=VECTOR('',#89410,1000.);
#25375=VECTOR('',#89413,1000.);
#25376=VECTOR('',#89416,1000.);
#25377=VECTOR('',#89419,1000.);
#25378=VECTOR('',#89424,1000.);
#25379=VECTOR('',#89425,1000.);
#25380=VECTOR('',#89428,1000.);
#25381=VECTOR('',#89431,1000.);
#25382=VECTOR('',#89434,1000.);
#25383=VECTOR('',#89437,1000.);
#25384=VECTOR('',#89440,1000.);
#25385=VECTOR('',#89443,1000.);
#25386=VECTOR('',#89448,1000.);
#25387=VECTOR('',#89449,1000.);
#25388=VECTOR('',#89452,1000.);
#25389=VECTOR('',#89455,1000.);
#25390=VECTOR('',#89458,1000.);
#25391=VECTOR('',#89461,1000.);
#25392=VECTOR('',#89464,1000.);
#25393=VECTOR('',#89465,1000.);
#25394=VECTOR('',#89468,1000.);
#25395=VECTOR('',#89471,1000.);
#25396=VECTOR('',#89474,1000.);
#25397=VECTOR('',#89477,1000.);
#25398=VECTOR('',#89480,1000.);
#25399=VECTOR('',#89483,1000.);
#25400=VECTOR('',#89488,1000.);
#25401=VECTOR('',#89489,1000.);
#25402=VECTOR('',#89492,1000.);
#25403=VECTOR('',#89495,1000.);
#25404=VECTOR('',#89498,1000.);
#25405=VECTOR('',#89501,1000.);
#25406=VECTOR('',#89504,1000.);
#25407=VECTOR('',#89507,1000.);
#25408=VECTOR('',#89512,1000.);
#25409=VECTOR('',#89513,1000.);
#25410=VECTOR('',#89516,1000.);
#25411=VECTOR('',#89519,1000.);
#25412=VECTOR('',#89522,1000.);
#25413=VECTOR('',#89525,1000.);
#25414=VECTOR('',#89528,1000.);
#25415=VECTOR('',#89529,1000.);
#25416=VECTOR('',#89532,1000.);
#25417=VECTOR('',#89535,1000.);
#25418=VECTOR('',#89538,1000.);
#25419=VECTOR('',#89541,1000.);
#25420=VECTOR('',#89544,1000.);
#25421=VECTOR('',#89547,1000.);
#25422=VECTOR('',#89552,1000.);
#25423=VECTOR('',#89553,1000.);
#25424=VECTOR('',#89556,1000.);
#25425=VECTOR('',#89559,1000.);
#25426=VECTOR('',#89562,1000.);
#25427=VECTOR('',#89565,1000.);
#25428=VECTOR('',#89568,1000.);
#25429=VECTOR('',#89571,1000.);
#25430=VECTOR('',#89576,1000.);
#25431=VECTOR('',#89579,10.);
#25432=VECTOR('',#89582,1000.);
#25433=VECTOR('',#89583,1000.);
#25434=VECTOR('',#89586,1000.);
#25435=VECTOR('',#89589,1000.);
#25436=VECTOR('',#89592,1000.);
#25437=VECTOR('',#89595,1000.);
#25438=VECTOR('',#89598,1000.);
#25439=VECTOR('',#89601,1000.);
#25440=VECTOR('',#89606,1000.);
#25441=VECTOR('',#89607,1000.);
#25442=VECTOR('',#89610,1000.);
#25443=VECTOR('',#89613,1000.);
#25444=VECTOR('',#89616,1000.);
#25445=VECTOR('',#89619,1000.);
#25446=VECTOR('',#89622,1000.);
#25447=VECTOR('',#89625,1000.);
#25448=VECTOR('',#89630,1000.);
#25449=VECTOR('',#89631,1000.);
#25450=VECTOR('',#89634,1000.);
#25451=VECTOR('',#89637,1000.);
#25452=VECTOR('',#89640,1000.);
#25453=VECTOR('',#89643,1000.);
#25454=VECTOR('',#89646,1000.);
#25455=VECTOR('',#89647,1000.);
#25456=VECTOR('',#89650,1000.);
#25457=VECTOR('',#89653,1000.);
#25458=VECTOR('',#89656,1000.);
#25459=VECTOR('',#89659,1000.);
#25460=VECTOR('',#89662,1000.);
#25461=VECTOR('',#89663,1000.);
#25462=VECTOR('',#89666,1000.);
#25463=VECTOR('',#89669,1000.);
#25464=VECTOR('',#89672,1000.);
#25465=VECTOR('',#89675,1000.);
#25466=VECTOR('',#89676,1000.);
#25467=VECTOR('',#89679,1000.);
#25468=VECTOR('',#89680,1000.);
#25469=VECTOR('',#89685,1000.);
#25470=VECTOR('',#89686,1000.);
#25471=VECTOR('',#89689,1000.);
#25472=VECTOR('',#89690,1000.);
#25473=VECTOR('',#89693,1000.);
#25474=VECTOR('',#89694,1000.);
#25475=VECTOR('',#89703,1000.);
#25476=VECTOR('',#89706,1000.);
#25477=VECTOR('',#89709,1000.);
#25478=VECTOR('',#89714,1000.);
#25479=VECTOR('',#89719,1000.);
#25480=VECTOR('',#89722,1000.);
#25481=VECTOR('',#89727,1000.);
#25482=VECTOR('',#89730,1000.);
#25483=VECTOR('',#89735,1000.);
#25484=VECTOR('',#89738,1000.);
#25485=VECTOR('',#89743,1000.);
#25486=VECTOR('',#89746,1000.);
#25487=VECTOR('',#89751,1000.);
#25488=VECTOR('',#89754,1000.);
#25489=VECTOR('',#89759,1000.);
#25490=VECTOR('',#89760,1000.);
#25491=VECTOR('',#89763,1000.);
#25492=VECTOR('',#89766,1000.);
#25493=VECTOR('',#89769,1000.);
#25494=VECTOR('',#89772,1000.);
#25495=VECTOR('',#89775,1000.);
#25496=VECTOR('',#89776,1000.);
#25497=VECTOR('',#89779,1000.);
#25498=VECTOR('',#89782,1000.);
#25499=VECTOR('',#89785,1000.);
#25500=VECTOR('',#89788,1000.);
#25501=VECTOR('',#89791,1000.);
#25502=VECTOR('',#89794,1000.);
#25503=VECTOR('',#89799,1000.);
#25504=VECTOR('',#89800,1000.);
#25505=VECTOR('',#89803,1000.);
#25506=VECTOR('',#89806,1000.);
#25507=VECTOR('',#89809,1000.);
#25508=VECTOR('',#89812,1000.);
#25509=VECTOR('',#89815,1000.);
#25510=VECTOR('',#89818,1000.);
#25511=VECTOR('',#89823,1000.);
#25512=VECTOR('',#89824,1000.);
#25513=VECTOR('',#89827,1000.);
#25514=VECTOR('',#89830,1000.);
#25515=VECTOR('',#89833,1000.);
#25516=VECTOR('',#89836,1000.);
#25517=VECTOR('',#89839,1000.);
#25518=VECTOR('',#89840,1000.);
#25519=VECTOR('',#89843,1000.);
#25520=VECTOR('',#89846,1000.);
#25521=VECTOR('',#89849,1000.);
#25522=VECTOR('',#89852,1000.);
#25523=VECTOR('',#89855,1000.);
#25524=VECTOR('',#89858,1000.);
#25525=VECTOR('',#89863,1000.);
#25526=VECTOR('',#89864,1000.);
#25527=VECTOR('',#89867,1000.);
#25528=VECTOR('',#89870,1000.);
#25529=VECTOR('',#89873,1000.);
#25530=VECTOR('',#89876,1000.);
#25531=VECTOR('',#89879,1000.);
#25532=VECTOR('',#89882,1000.);
#25533=VECTOR('',#89887,1000.);
#25534=VECTOR('',#89888,1000.);
#25535=VECTOR('',#89891,1000.);
#25536=VECTOR('',#89894,1000.);
#25537=VECTOR('',#89897,1000.);
#25538=VECTOR('',#89900,1000.);
#25539=VECTOR('',#89903,1000.);
#25540=VECTOR('',#89906,1000.);
#25541=VECTOR('',#89911,1000.);
#25542=VECTOR('',#89912,1000.);
#25543=VECTOR('',#89915,1000.);
#25544=VECTOR('',#89918,1000.);
#25545=VECTOR('',#89921,1000.);
#25546=VECTOR('',#89924,1000.);
#25547=VECTOR('',#89927,1000.);
#25548=VECTOR('',#89928,1000.);
#25549=VECTOR('',#89931,1000.);
#25550=VECTOR('',#89934,1000.);
#25551=VECTOR('',#89937,1000.);
#25552=VECTOR('',#89940,1000.);
#25553=VECTOR('',#89943,1000.);
#25554=VECTOR('',#89946,1000.);
#25555=VECTOR('',#89951,1000.);
#25556=VECTOR('',#89952,1000.);
#25557=VECTOR('',#89955,1000.);
#25558=VECTOR('',#89958,1000.);
#25559=VECTOR('',#89961,1000.);
#25560=VECTOR('',#89964,1000.);
#25561=VECTOR('',#89967,1000.);
#25562=VECTOR('',#89970,1000.);
#25563=VECTOR('',#89975,1000.);
#25564=VECTOR('',#89976,1000.);
#25565=VECTOR('',#89979,1000.);
#25566=VECTOR('',#89982,1000.);
#25567=VECTOR('',#89985,1000.);
#25568=VECTOR('',#89988,1000.);
#25569=VECTOR('',#89991,1000.);
#25570=VECTOR('',#89992,1000.);
#25571=VECTOR('',#89995,1000.);
#25572=VECTOR('',#89998,1000.);
#25573=VECTOR('',#90001,1000.);
#25574=VECTOR('',#90004,1000.);
#25575=VECTOR('',#90007,1000.);
#25576=VECTOR('',#90010,1000.);
#25577=VECTOR('',#90015,1000.);
#25578=VECTOR('',#90016,1000.);
#25579=VECTOR('',#90019,1000.);
#25580=VECTOR('',#90022,1000.);
#25581=VECTOR('',#90025,1000.);
#25582=VECTOR('',#90028,1000.);
#25583=VECTOR('',#90031,1000.);
#25584=VECTOR('',#90034,1000.);
#25585=VECTOR('',#90039,1000.);
#25586=VECTOR('',#90040,1000.);
#25587=VECTOR('',#90043,1000.);
#25588=VECTOR('',#90046,1000.);
#25589=VECTOR('',#90049,1000.);
#25590=VECTOR('',#90052,1000.);
#25591=VECTOR('',#90055,1000.);
#25592=VECTOR('',#90056,1000.);
#25593=VECTOR('',#90059,1000.);
#25594=VECTOR('',#90062,1000.);
#25595=VECTOR('',#90065,1000.);
#25596=VECTOR('',#90068,1000.);
#25597=VECTOR('',#90071,1000.);
#25598=VECTOR('',#90074,1000.);
#25599=VECTOR('',#90079,1000.);
#25600=VECTOR('',#90080,1000.);
#25601=VECTOR('',#90083,1000.);
#25602=VECTOR('',#90086,1000.);
#25603=VECTOR('',#90089,1000.);
#25604=VECTOR('',#90092,1000.);
#25605=VECTOR('',#90095,1000.);
#25606=VECTOR('',#90098,1000.);
#25607=VECTOR('',#90103,1000.);
#25608=VECTOR('',#90106,10.);
#25609=VECTOR('',#90109,1000.);
#25610=VECTOR('',#90110,1000.);
#25611=VECTOR('',#90113,1000.);
#25612=VECTOR('',#90116,1000.);
#25613=VECTOR('',#90119,1000.);
#25614=VECTOR('',#90122,1000.);
#25615=VECTOR('',#90125,1000.);
#25616=VECTOR('',#90128,1000.);
#25617=VECTOR('',#90133,1000.);
#25618=VECTOR('',#90134,1000.);
#25619=VECTOR('',#90137,1000.);
#25620=VECTOR('',#90140,1000.);
#25621=VECTOR('',#90143,1000.);
#25622=VECTOR('',#90146,1000.);
#25623=VECTOR('',#90149,1000.);
#25624=VECTOR('',#90152,1000.);
#25625=VECTOR('',#90157,1000.);
#25626=VECTOR('',#90158,1000.);
#25627=VECTOR('',#90161,1000.);
#25628=VECTOR('',#90164,1000.);
#25629=VECTOR('',#90167,1000.);
#25630=VECTOR('',#90170,1000.);
#25631=VECTOR('',#90173,1000.);
#25632=VECTOR('',#90174,1000.);
#25633=VECTOR('',#90177,1000.);
#25634=VECTOR('',#90180,1000.);
#25635=VECTOR('',#90183,1000.);
#25636=VECTOR('',#90186,1000.);
#25637=VECTOR('',#90189,1000.);
#25638=VECTOR('',#90190,1000.);
#25639=VECTOR('',#90193,1000.);
#25640=VECTOR('',#90196,1000.);
#25641=VECTOR('',#90199,1000.);
#25642=VECTOR('',#90202,1000.);
#25643=VECTOR('',#90203,1000.);
#25644=VECTOR('',#90206,1000.);
#25645=VECTOR('',#90207,1000.);
#25646=VECTOR('',#90212,1000.);
#25647=VECTOR('',#90213,1000.);
#25648=VECTOR('',#90216,1000.);
#25649=VECTOR('',#90217,1000.);
#25650=VECTOR('',#90220,1000.);
#25651=VECTOR('',#90223,1000.);
#25652=VECTOR('',#90224,1000.);
#25653=VECTOR('',#90227,1000.);
#25654=VECTOR('',#90228,1000.);
#25655=VECTOR('',#90231,1000.);
#25656=VECTOR('',#90234,1000.);
#25657=VECTOR('',#90239,1000.);
#25658=VECTOR('',#90240,1000.);
#25659=VECTOR('',#90243,1000.);
#25660=VECTOR('',#90246,10.);
#25661=VECTOR('',#90249,1000.);
#25662=VECTOR('',#90250,1000.);
#25663=VECTOR('',#90253,1000.);
#25664=VECTOR('',#90254,1000.);
#25665=VECTOR('',#90257,1000.);
#25666=VECTOR('',#90260,1000.);
#25667=VECTOR('',#90265,1000.);
#25668=VECTOR('',#90266,1000.);
#25669=VECTOR('',#90269,1000.);
#25670=VECTOR('',#90270,1000.);
#25671=VECTOR('',#90273,1000.);
#25672=VECTOR('',#90276,1000.);
#25673=VECTOR('',#90281,1000.);
#25674=VECTOR('',#90282,1000.);
#25675=VECTOR('',#90285,1000.);
#25676=VECTOR('',#90286,1000.);
#25677=VECTOR('',#90289,1000.);
#25678=VECTOR('',#90292,1000.);
#25679=VECTOR('',#90297,1000.);
#25680=VECTOR('',#90298,1000.);
#25681=VECTOR('',#90301,1000.);
#25682=VECTOR('',#90302,1000.);
#25683=VECTOR('',#90305,1000.);
#25684=VECTOR('',#90308,1000.);
#25685=VECTOR('',#90313,1000.);
#25686=VECTOR('',#90314,1000.);
#25687=VECTOR('',#90317,1000.);
#25688=VECTOR('',#90318,1000.);
#25689=VECTOR('',#90321,1000.);
#25690=VECTOR('',#90324,1000.);
#25691=VECTOR('',#90329,1000.);
#25692=VECTOR('',#90332,1000.);
#25693=VECTOR('',#90337,1000.);
#25694=VECTOR('',#90338,1000.);
#25695=VECTOR('',#90341,1000.);
#25696=VECTOR('',#90344,1000.);
#25697=VECTOR('',#90347,1000.);
#25698=VECTOR('',#90350,1000.);
#25699=VECTOR('',#90353,1000.);
#25700=VECTOR('',#90356,1000.);
#25701=VECTOR('',#90361,1000.);
#25702=VECTOR('',#90362,1000.);
#25703=VECTOR('',#90365,1000.);
#25704=VECTOR('',#90368,1000.);
#25705=VECTOR('',#90371,1000.);
#25706=VECTOR('',#90374,1000.);
#25707=VECTOR('',#90377,1000.);
#25708=VECTOR('',#90380,1000.);
#25709=VECTOR('',#90385,1000.);
#25710=VECTOR('',#90386,1000.);
#25711=VECTOR('',#90389,1000.);
#25712=VECTOR('',#90392,1000.);
#25713=VECTOR('',#90395,1000.);
#25714=VECTOR('',#90398,1000.);
#25715=VECTOR('',#90401,1000.);
#25716=VECTOR('',#90402,1000.);
#25717=VECTOR('',#90405,1000.);
#25718=VECTOR('',#90408,1000.);
#25719=VECTOR('',#90411,1000.);
#25720=VECTOR('',#90414,1000.);
#25721=VECTOR('',#90417,1000.);
#25722=VECTOR('',#90420,1000.);
#25723=VECTOR('',#90425,1000.);
#25724=VECTOR('',#90426,1000.);
#25725=VECTOR('',#90429,1000.);
#25726=VECTOR('',#90432,1000.);
#25727=VECTOR('',#90435,1000.);
#25728=VECTOR('',#90438,1000.);
#25729=VECTOR('',#90441,1000.);
#25730=VECTOR('',#90444,1000.);
#25731=VECTOR('',#90449,1000.);
#25732=VECTOR('',#90450,1000.);
#25733=VECTOR('',#90453,1000.);
#25734=VECTOR('',#90456,1000.);
#25735=VECTOR('',#90459,1000.);
#25736=VECTOR('',#90462,1000.);
#25737=VECTOR('',#90465,1000.);
#25738=VECTOR('',#90468,1000.);
#25739=VECTOR('',#90473,1000.);
#25740=VECTOR('',#90476,1000.);
#25741=VECTOR('',#90481,1000.);
#25742=VECTOR('',#90482,1000.);
#25743=VECTOR('',#90485,1000.);
#25744=VECTOR('',#90488,1000.);
#25745=VECTOR('',#90491,1000.);
#25746=VECTOR('',#90494,1000.);
#25747=VECTOR('',#90497,1000.);
#25748=VECTOR('',#90500,1000.);
#25749=VECTOR('',#90505,1000.);
#25750=VECTOR('',#90506,1000.);
#25751=VECTOR('',#90509,1000.);
#25752=VECTOR('',#90512,1000.);
#25753=VECTOR('',#90515,1000.);
#25754=VECTOR('',#90518,1000.);
#25755=VECTOR('',#90521,1000.);
#25756=VECTOR('',#90524,1000.);
#25757=VECTOR('',#90529,1000.);
#25758=VECTOR('',#90530,1000.);
#25759=VECTOR('',#90533,1000.);
#25760=VECTOR('',#90536,1000.);
#25761=VECTOR('',#90539,1000.);
#25762=VECTOR('',#90542,1000.);
#25763=VECTOR('',#90545,1000.);
#25764=VECTOR('',#90546,1000.);
#25765=VECTOR('',#90549,1000.);
#25766=VECTOR('',#90552,1000.);
#25767=VECTOR('',#90555,1000.);
#25768=VECTOR('',#90558,1000.);
#25769=VECTOR('',#90561,1000.);
#25770=VECTOR('',#90564,1000.);
#25771=VECTOR('',#90569,1000.);
#25772=VECTOR('',#90570,1000.);
#25773=VECTOR('',#90573,1000.);
#25774=VECTOR('',#90576,1000.);
#25775=VECTOR('',#90579,1000.);
#25776=VECTOR('',#90582,1000.);
#25777=VECTOR('',#90585,1000.);
#25778=VECTOR('',#90588,1000.);
#25779=VECTOR('',#90593,1000.);
#25780=VECTOR('',#90596,1000.);
#25781=VECTOR('',#90601,1000.);
#25782=VECTOR('',#90602,1000.);
#25783=VECTOR('',#90605,1000.);
#25784=VECTOR('',#90608,1000.);
#25785=VECTOR('',#90611,1000.);
#25786=VECTOR('',#90614,1000.);
#25787=VECTOR('',#90617,1000.);
#25788=VECTOR('',#90620,1000.);
#25789=VECTOR('',#90625,1000.);
#25790=VECTOR('',#90626,1000.);
#25791=VECTOR('',#90629,1000.);
#25792=VECTOR('',#90632,1000.);
#25793=VECTOR('',#90635,1000.);
#25794=VECTOR('',#90638,1000.);
#25795=VECTOR('',#90641,1000.);
#25796=VECTOR('',#90644,1000.);
#25797=VECTOR('',#90649,1000.);
#25798=VECTOR('',#90652,10.);
#25799=VECTOR('',#90655,1000.);
#25800=VECTOR('',#90656,1000.);
#25801=VECTOR('',#90659,1000.);
#25802=VECTOR('',#90662,1000.);
#25803=VECTOR('',#90665,1000.);
#25804=VECTOR('',#90668,1000.);
#25805=VECTOR('',#90671,1000.);
#25806=VECTOR('',#90674,1000.);
#25807=VECTOR('',#90679,1000.);
#25808=VECTOR('',#90680,1000.);
#25809=VECTOR('',#90683,1000.);
#25810=VECTOR('',#90686,1000.);
#25811=VECTOR('',#90689,1000.);
#25812=VECTOR('',#90692,1000.);
#25813=VECTOR('',#90695,1000.);
#25814=VECTOR('',#90698,1000.);
#25815=VECTOR('',#90703,1000.);
#25816=VECTOR('',#90704,1000.);
#25817=VECTOR('',#90707,1000.);
#25818=VECTOR('',#90710,1000.);
#25819=VECTOR('',#90713,1000.);
#25820=VECTOR('',#90716,1000.);
#25821=VECTOR('',#90719,1000.);
#25822=VECTOR('',#90722,1000.);
#25823=VECTOR('',#90727,1000.);
#25824=VECTOR('',#90728,1000.);
#25825=VECTOR('',#90731,1000.);
#25826=VECTOR('',#90736,1000.);
#25827=VECTOR('',#90737,1000.);
#25828=VECTOR('',#90742,1000.);
#25829=VECTOR('',#90743,1000.);
#25830=VECTOR('',#90746,1000.);
#25831=VECTOR('',#90747,1000.);
#25832=VECTOR('',#90750,1000.);
#25833=VECTOR('',#90751,1000.);
#25834=VECTOR('',#90754,1000.);
#25835=VECTOR('',#90757,1000.);
#25836=VECTOR('',#90760,1000.);
#25837=VECTOR('',#90765,1000.);
#25838=VECTOR('',#90770,1000.);
#25839=VECTOR('',#90773,1000.);
#25840=VECTOR('',#90778,1000.);
#25841=VECTOR('',#90781,1000.);
#25842=VECTOR('',#90786,1000.);
#25843=VECTOR('',#90789,1000.);
#25844=VECTOR('',#90794,1000.);
#25845=VECTOR('',#90797,1000.);
#25846=VECTOR('',#90802,1000.);
#25847=VECTOR('',#90805,1000.);
#25848=VECTOR('',#90810,1000.);
#25849=VECTOR('',#90811,1000.);
#25850=VECTOR('',#90814,1000.);
#25851=VECTOR('',#90817,1000.);
#25852=VECTOR('',#90820,1000.);
#25853=VECTOR('',#90823,1000.);
#25854=VECTOR('',#90826,1000.);
#25855=VECTOR('',#90827,1000.);
#25856=VECTOR('',#90830,1000.);
#25857=VECTOR('',#90833,1000.);
#25858=VECTOR('',#90836,1000.);
#25859=VECTOR('',#90839,1000.);
#25860=VECTOR('',#90842,1000.);
#25861=VECTOR('',#90845,1000.);
#25862=VECTOR('',#90850,1000.);
#25863=VECTOR('',#90851,1000.);
#25864=VECTOR('',#90854,1000.);
#25865=VECTOR('',#90857,1000.);
#25866=VECTOR('',#90860,1000.);
#25867=VECTOR('',#90863,1000.);
#25868=VECTOR('',#90866,1000.);
#25869=VECTOR('',#90869,1000.);
#25870=VECTOR('',#90874,1000.);
#25871=VECTOR('',#90875,1000.);
#25872=VECTOR('',#90878,1000.);
#25873=VECTOR('',#90881,1000.);
#25874=VECTOR('',#90884,1000.);
#25875=VECTOR('',#90887,1000.);
#25876=VECTOR('',#90890,1000.);
#25877=VECTOR('',#90891,1000.);
#25878=VECTOR('',#90894,1000.);
#25879=VECTOR('',#90897,1000.);
#25880=VECTOR('',#90900,1000.);
#25881=VECTOR('',#90903,1000.);
#25882=VECTOR('',#90906,1000.);
#25883=VECTOR('',#90909,1000.);
#25884=VECTOR('',#90914,1000.);
#25885=VECTOR('',#90915,1000.);
#25886=VECTOR('',#90918,1000.);
#25887=VECTOR('',#90921,1000.);
#25888=VECTOR('',#90924,1000.);
#25889=VECTOR('',#90927,1000.);
#25890=VECTOR('',#90930,1000.);
#25891=VECTOR('',#90933,1000.);
#25892=VECTOR('',#90938,1000.);
#25893=VECTOR('',#90939,1000.);
#25894=VECTOR('',#90942,1000.);
#25895=VECTOR('',#90945,1000.);
#25896=VECTOR('',#90948,1000.);
#25897=VECTOR('',#90951,1000.);
#25898=VECTOR('',#90954,1000.);
#25899=VECTOR('',#90957,1000.);
#25900=VECTOR('',#90962,1000.);
#25901=VECTOR('',#90963,1000.);
#25902=VECTOR('',#90966,1000.);
#25903=VECTOR('',#90969,1000.);
#25904=VECTOR('',#90972,1000.);
#25905=VECTOR('',#90975,1000.);
#25906=VECTOR('',#90978,1000.);
#25907=VECTOR('',#90979,1000.);
#25908=VECTOR('',#90982,1000.);
#25909=VECTOR('',#90985,1000.);
#25910=VECTOR('',#90988,1000.);
#25911=VECTOR('',#90991,1000.);
#25912=VECTOR('',#90994,1000.);
#25913=VECTOR('',#90997,1000.);
#25914=VECTOR('',#91002,1000.);
#25915=VECTOR('',#91003,1000.);
#25916=VECTOR('',#91006,1000.);
#25917=VECTOR('',#91009,1000.);
#25918=VECTOR('',#91012,1000.);
#25919=VECTOR('',#91015,1000.);
#25920=VECTOR('',#91018,1000.);
#25921=VECTOR('',#91021,1000.);
#25922=VECTOR('',#91026,1000.);
#25923=VECTOR('',#91027,1000.);
#25924=VECTOR('',#91030,1000.);
#25925=VECTOR('',#91033,1000.);
#25926=VECTOR('',#91036,1000.);
#25927=VECTOR('',#91039,1000.);
#25928=VECTOR('',#91042,1000.);
#25929=VECTOR('',#91043,1000.);
#25930=VECTOR('',#91046,1000.);
#25931=VECTOR('',#91049,1000.);
#25932=VECTOR('',#91052,1000.);
#25933=VECTOR('',#91055,1000.);
#25934=VECTOR('',#91058,1000.);
#25935=VECTOR('',#91061,1000.);
#25936=VECTOR('',#91066,1000.);
#25937=VECTOR('',#91067,1000.);
#25938=VECTOR('',#91070,1000.);
#25939=VECTOR('',#91073,1000.);
#25940=VECTOR('',#91076,1000.);
#25941=VECTOR('',#91079,1000.);
#25942=VECTOR('',#91082,1000.);
#25943=VECTOR('',#91085,1000.);
#25944=VECTOR('',#91090,1000.);
#25945=VECTOR('',#91091,1000.);
#25946=VECTOR('',#91094,1000.);
#25947=VECTOR('',#91097,1000.);
#25948=VECTOR('',#91100,1000.);
#25949=VECTOR('',#91103,1000.);
#25950=VECTOR('',#91106,1000.);
#25951=VECTOR('',#91107,1000.);
#25952=VECTOR('',#91110,1000.);
#25953=VECTOR('',#91113,1000.);
#25954=VECTOR('',#91116,1000.);
#25955=VECTOR('',#91119,1000.);
#25956=VECTOR('',#91122,1000.);
#25957=VECTOR('',#91125,1000.);
#25958=VECTOR('',#91130,1000.);
#25959=VECTOR('',#91131,1000.);
#25960=VECTOR('',#91134,1000.);
#25961=VECTOR('',#91137,1000.);
#25962=VECTOR('',#91140,1000.);
#25963=VECTOR('',#91143,1000.);
#25964=VECTOR('',#91146,1000.);
#25965=VECTOR('',#91149,1000.);
#25966=VECTOR('',#91154,1000.);
#25967=VECTOR('',#91157,10.);
#25968=VECTOR('',#91160,1000.);
#25969=VECTOR('',#91161,1000.);
#25970=VECTOR('',#91164,1000.);
#25971=VECTOR('',#91167,1000.);
#25972=VECTOR('',#91170,1000.);
#25973=VECTOR('',#91173,1000.);
#25974=VECTOR('',#91176,1000.);
#25975=VECTOR('',#91179,1000.);
#25976=VECTOR('',#91184,1000.);
#25977=VECTOR('',#91185,1000.);
#25978=VECTOR('',#91188,1000.);
#25979=VECTOR('',#91191,1000.);
#25980=VECTOR('',#91194,1000.);
#25981=VECTOR('',#91197,1000.);
#25982=VECTOR('',#91200,1000.);
#25983=VECTOR('',#91203,1000.);
#25984=VECTOR('',#91208,1000.);
#25985=VECTOR('',#91209,1000.);
#25986=VECTOR('',#91212,1000.);
#25987=VECTOR('',#91215,1000.);
#25988=VECTOR('',#91218,1000.);
#25989=VECTOR('',#91221,1000.);
#25990=VECTOR('',#91224,1000.);
#25991=VECTOR('',#91225,1000.);
#25992=VECTOR('',#91228,1000.);
#25993=VECTOR('',#91231,1000.);
#25994=VECTOR('',#91234,1000.);
#25995=VECTOR('',#91237,1000.);
#25996=VECTOR('',#91240,1000.);
#25997=VECTOR('',#91241,1000.);
#25998=VECTOR('',#91244,1000.);
#25999=VECTOR('',#91247,1000.);
#26000=VECTOR('',#91250,1000.);
#26001=VECTOR('',#91253,1000.);
#26002=VECTOR('',#91254,1000.);
#26003=VECTOR('',#91257,1000.);
#26004=VECTOR('',#91258,1000.);
#26005=VECTOR('',#91263,1000.);
#26006=VECTOR('',#91264,1000.);
#26007=VECTOR('',#91267,1000.);
#26008=VECTOR('',#91268,1000.);
#26009=VECTOR('',#91271,1000.);
#26010=VECTOR('',#91274,1000.);
#26011=VECTOR('',#91275,1000.);
#26012=VECTOR('',#91278,1000.);
#26013=VECTOR('',#91279,1000.);
#26014=VECTOR('',#91282,1000.);
#26015=VECTOR('',#91285,1000.);
#26016=VECTOR('',#91290,1000.);
#26017=VECTOR('',#91291,1000.);
#26018=VECTOR('',#91294,1000.);
#26019=VECTOR('',#91297,10.);
#26020=VECTOR('',#91300,1000.);
#26021=VECTOR('',#91301,1000.);
#26022=VECTOR('',#91304,1000.);
#26023=VECTOR('',#91305,1000.);
#26024=VECTOR('',#91308,1000.);
#26025=VECTOR('',#91311,1000.);
#26026=VECTOR('',#91316,1000.);
#26027=VECTOR('',#91317,1000.);
#26028=VECTOR('',#91320,1000.);
#26029=VECTOR('',#91321,1000.);
#26030=VECTOR('',#91324,1000.);
#26031=VECTOR('',#91327,1000.);
#26032=VECTOR('',#91332,1000.);
#26033=VECTOR('',#91333,1000.);
#26034=VECTOR('',#91336,1000.);
#26035=VECTOR('',#91337,1000.);
#26036=VECTOR('',#91340,1000.);
#26037=VECTOR('',#91343,1000.);
#26038=VECTOR('',#91348,1000.);
#26039=VECTOR('',#91349,1000.);
#26040=VECTOR('',#91352,1000.);
#26041=VECTOR('',#91353,1000.);
#26042=VECTOR('',#91356,1000.);
#26043=VECTOR('',#91359,1000.);
#26044=VECTOR('',#91364,1000.);
#26045=VECTOR('',#91365,1000.);
#26046=VECTOR('',#91368,1000.);
#26047=VECTOR('',#91369,1000.);
#26048=VECTOR('',#91372,1000.);
#26049=VECTOR('',#91375,1000.);
#26050=VECTOR('',#91380,1000.);
#26051=VECTOR('',#91383,1000.);
#26052=VECTOR('',#91388,1000.);
#26053=VECTOR('',#91389,1000.);
#26054=VECTOR('',#91392,1000.);
#26055=VECTOR('',#91395,1000.);
#26056=VECTOR('',#91398,1000.);
#26057=VECTOR('',#91401,1000.);
#26058=VECTOR('',#91404,1000.);
#26059=VECTOR('',#91407,1000.);
#26060=VECTOR('',#91412,1000.);
#26061=VECTOR('',#91413,1000.);
#26062=VECTOR('',#91416,1000.);
#26063=VECTOR('',#91419,1000.);
#26064=VECTOR('',#91422,1000.);
#26065=VECTOR('',#91425,1000.);
#26066=VECTOR('',#91428,1000.);
#26067=VECTOR('',#91431,1000.);
#26068=VECTOR('',#91436,1000.);
#26069=VECTOR('',#91437,1000.);
#26070=VECTOR('',#91440,1000.);
#26071=VECTOR('',#91443,1000.);
#26072=VECTOR('',#91446,1000.);
#26073=VECTOR('',#91449,1000.);
#26074=VECTOR('',#91452,1000.);
#26075=VECTOR('',#91453,1000.);
#26076=VECTOR('',#91456,1000.);
#26077=VECTOR('',#91459,1000.);
#26078=VECTOR('',#91462,1000.);
#26079=VECTOR('',#91465,1000.);
#26080=VECTOR('',#91468,1000.);
#26081=VECTOR('',#91471,1000.);
#26082=VECTOR('',#91476,1000.);
#26083=VECTOR('',#91477,1000.);
#26084=VECTOR('',#91480,1000.);
#26085=VECTOR('',#91483,1000.);
#26086=VECTOR('',#91486,1000.);
#26087=VECTOR('',#91489,1000.);
#26088=VECTOR('',#91492,1000.);
#26089=VECTOR('',#91495,1000.);
#26090=VECTOR('',#91500,1000.);
#26091=VECTOR('',#91501,1000.);
#26092=VECTOR('',#91504,1000.);
#26093=VECTOR('',#91507,1000.);
#26094=VECTOR('',#91510,1000.);
#26095=VECTOR('',#91513,1000.);
#26096=VECTOR('',#91516,1000.);
#26097=VECTOR('',#91519,1000.);
#26098=VECTOR('',#91524,1000.);
#26099=VECTOR('',#91527,1000.);
#26100=VECTOR('',#91532,1000.);
#26101=VECTOR('',#91533,1000.);
#26102=VECTOR('',#91536,1000.);
#26103=VECTOR('',#91539,1000.);
#26104=VECTOR('',#91542,1000.);
#26105=VECTOR('',#91545,1000.);
#26106=VECTOR('',#91548,1000.);
#26107=VECTOR('',#91551,1000.);
#26108=VECTOR('',#91556,1000.);
#26109=VECTOR('',#91557,1000.);
#26110=VECTOR('',#91560,1000.);
#26111=VECTOR('',#91563,1000.);
#26112=VECTOR('',#91566,1000.);
#26113=VECTOR('',#91569,1000.);
#26114=VECTOR('',#91572,1000.);
#26115=VECTOR('',#91575,1000.);
#26116=VECTOR('',#91580,1000.);
#26117=VECTOR('',#91581,1000.);
#26118=VECTOR('',#91584,1000.);
#26119=VECTOR('',#91587,1000.);
#26120=VECTOR('',#91590,1000.);
#26121=VECTOR('',#91593,1000.);
#26122=VECTOR('',#91596,1000.);
#26123=VECTOR('',#91597,1000.);
#26124=VECTOR('',#91600,1000.);
#26125=VECTOR('',#91603,1000.);
#26126=VECTOR('',#91606,1000.);
#26127=VECTOR('',#91609,1000.);
#26128=VECTOR('',#91612,1000.);
#26129=VECTOR('',#91615,1000.);
#26130=VECTOR('',#91620,1000.);
#26131=VECTOR('',#91621,1000.);
#26132=VECTOR('',#91624,1000.);
#26133=VECTOR('',#91627,1000.);
#26134=VECTOR('',#91630,1000.);
#26135=VECTOR('',#91633,1000.);
#26136=VECTOR('',#91636,1000.);
#26137=VECTOR('',#91639,1000.);
#26138=VECTOR('',#91644,1000.);
#26139=VECTOR('',#91647,1000.);
#26140=VECTOR('',#91652,1000.);
#26141=VECTOR('',#91653,1000.);
#26142=VECTOR('',#91656,1000.);
#26143=VECTOR('',#91659,1000.);
#26144=VECTOR('',#91662,1000.);
#26145=VECTOR('',#91665,1000.);
#26146=VECTOR('',#91668,1000.);
#26147=VECTOR('',#91671,1000.);
#26148=VECTOR('',#91676,1000.);
#26149=VECTOR('',#91677,1000.);
#26150=VECTOR('',#91680,1000.);
#26151=VECTOR('',#91683,1000.);
#26152=VECTOR('',#91686,1000.);
#26153=VECTOR('',#91689,1000.);
#26154=VECTOR('',#91692,1000.);
#26155=VECTOR('',#91695,1000.);
#26156=VECTOR('',#91700,1000.);
#26157=VECTOR('',#91703,10.);
#26158=VECTOR('',#91706,1000.);
#26159=VECTOR('',#91707,1000.);
#26160=VECTOR('',#91710,1000.);
#26161=VECTOR('',#91713,1000.);
#26162=VECTOR('',#91716,1000.);
#26163=VECTOR('',#91719,1000.);
#26164=VECTOR('',#91722,1000.);
#26165=VECTOR('',#91725,1000.);
#26166=VECTOR('',#91730,1000.);
#26167=VECTOR('',#91731,1000.);
#26168=VECTOR('',#91734,1000.);
#26169=VECTOR('',#91737,1000.);
#26170=VECTOR('',#91740,1000.);
#26171=VECTOR('',#91743,1000.);
#26172=VECTOR('',#91746,1000.);
#26173=VECTOR('',#91749,1000.);
#26174=VECTOR('',#91754,1000.);
#26175=VECTOR('',#91755,1000.);
#26176=VECTOR('',#91758,1000.);
#26177=VECTOR('',#91761,1000.);
#26178=VECTOR('',#91764,1000.);
#26179=VECTOR('',#91767,1000.);
#26180=VECTOR('',#91770,1000.);
#26181=VECTOR('',#91773,1000.);
#26182=VECTOR('',#91778,1000.);
#26183=VECTOR('',#91779,1000.);
#26184=VECTOR('',#91782,1000.);
#26185=VECTOR('',#91787,1000.);
#26186=VECTOR('',#91788,1000.);
#26187=VECTOR('',#91793,1000.);
#26188=VECTOR('',#91794,1000.);
#26189=VECTOR('',#91797,1000.);
#26190=VECTOR('',#91798,1000.);
#26191=VECTOR('',#91801,1000.);
#26192=VECTOR('',#91802,1000.);
#26193=VECTOR('',#91805,1000.);
#26194=VECTOR('',#91808,1000.);
#26195=VECTOR('',#91811,1000.);
#26196=VECTOR('',#91816,1000.);
#26197=VECTOR('',#91821,1000.);
#26198=VECTOR('',#91824,1000.);
#26199=VECTOR('',#91829,1000.);
#26200=VECTOR('',#91832,1000.);
#26201=VECTOR('',#91837,1000.);
#26202=VECTOR('',#91840,1000.);
#26203=VECTOR('',#91845,1000.);
#26204=VECTOR('',#91848,1000.);
#26205=VECTOR('',#91853,1000.);
#26206=VECTOR('',#91856,1000.);
#26207=VECTOR('',#91861,1000.);
#26208=VECTOR('',#91862,1000.);
#26209=VECTOR('',#91865,1000.);
#26210=VECTOR('',#91868,1000.);
#26211=VECTOR('',#91871,1000.);
#26212=VECTOR('',#91874,1000.);
#26213=VECTOR('',#91877,1000.);
#26214=VECTOR('',#91878,1000.);
#26215=VECTOR('',#91881,1000.);
#26216=VECTOR('',#91884,1000.);
#26217=VECTOR('',#91887,1000.);
#26218=VECTOR('',#91890,1000.);
#26219=VECTOR('',#91893,1000.);
#26220=VECTOR('',#91896,1000.);
#26221=VECTOR('',#91901,1000.);
#26222=VECTOR('',#91902,1000.);
#26223=VECTOR('',#91905,1000.);
#26224=VECTOR('',#91908,1000.);
#26225=VECTOR('',#91911,1000.);
#26226=VECTOR('',#91914,1000.);
#26227=VECTOR('',#91917,1000.);
#26228=VECTOR('',#91920,1000.);
#26229=VECTOR('',#91925,1000.);
#26230=VECTOR('',#91926,1000.);
#26231=VECTOR('',#91929,1000.);
#26232=VECTOR('',#91932,1000.);
#26233=VECTOR('',#91935,1000.);
#26234=VECTOR('',#91938,1000.);
#26235=VECTOR('',#91941,1000.);
#26236=VECTOR('',#91942,1000.);
#26237=VECTOR('',#91945,1000.);
#26238=VECTOR('',#91948,1000.);
#26239=VECTOR('',#91951,1000.);
#26240=VECTOR('',#91954,1000.);
#26241=VECTOR('',#91957,1000.);
#26242=VECTOR('',#91960,1000.);
#26243=VECTOR('',#91965,1000.);
#26244=VECTOR('',#91966,1000.);
#26245=VECTOR('',#91969,1000.);
#26246=VECTOR('',#91972,1000.);
#26247=VECTOR('',#91975,1000.);
#26248=VECTOR('',#91978,1000.);
#26249=VECTOR('',#91981,1000.);
#26250=VECTOR('',#91984,1000.);
#26251=VECTOR('',#91989,1000.);
#26252=VECTOR('',#91990,1000.);
#26253=VECTOR('',#91993,1000.);
#26254=VECTOR('',#91996,1000.);
#26255=VECTOR('',#91999,1000.);
#26256=VECTOR('',#92002,1000.);
#26257=VECTOR('',#92005,1000.);
#26258=VECTOR('',#92008,1000.);
#26259=VECTOR('',#92013,1000.);
#26260=VECTOR('',#92014,1000.);
#26261=VECTOR('',#92017,1000.);
#26262=VECTOR('',#92020,1000.);
#26263=VECTOR('',#92023,1000.);
#26264=VECTOR('',#92026,1000.);
#26265=VECTOR('',#92029,1000.);
#26266=VECTOR('',#92030,1000.);
#26267=VECTOR('',#92033,1000.);
#26268=VECTOR('',#92036,1000.);
#26269=VECTOR('',#92039,1000.);
#26270=VECTOR('',#92042,1000.);
#26271=VECTOR('',#92045,1000.);
#26272=VECTOR('',#92048,1000.);
#26273=VECTOR('',#92053,1000.);
#26274=VECTOR('',#92054,1000.);
#26275=VECTOR('',#92057,1000.);
#26276=VECTOR('',#92060,1000.);
#26277=VECTOR('',#92063,1000.);
#26278=VECTOR('',#92066,1000.);
#26279=VECTOR('',#92069,1000.);
#26280=VECTOR('',#92072,1000.);
#26281=VECTOR('',#92077,1000.);
#26282=VECTOR('',#92078,1000.);
#26283=VECTOR('',#92081,1000.);
#26284=VECTOR('',#92084,1000.);
#26285=VECTOR('',#92087,1000.);
#26286=VECTOR('',#92090,1000.);
#26287=VECTOR('',#92093,1000.);
#26288=VECTOR('',#92094,1000.);
#26289=VECTOR('',#92097,1000.);
#26290=VECTOR('',#92100,1000.);
#26291=VECTOR('',#92103,1000.);
#26292=VECTOR('',#92106,1000.);
#26293=VECTOR('',#92109,1000.);
#26294=VECTOR('',#92112,1000.);
#26295=VECTOR('',#92117,1000.);
#26296=VECTOR('',#92118,1000.);
#26297=VECTOR('',#92121,1000.);
#26298=VECTOR('',#92124,1000.);
#26299=VECTOR('',#92127,1000.);
#26300=VECTOR('',#92130,1000.);
#26301=VECTOR('',#92133,1000.);
#26302=VECTOR('',#92136,1000.);
#26303=VECTOR('',#92141,1000.);
#26304=VECTOR('',#92142,1000.);
#26305=VECTOR('',#92145,1000.);
#26306=VECTOR('',#92148,1000.);
#26307=VECTOR('',#92151,1000.);
#26308=VECTOR('',#92154,1000.);
#26309=VECTOR('',#92157,1000.);
#26310=VECTOR('',#92158,1000.);
#26311=VECTOR('',#92161,1000.);
#26312=VECTOR('',#92164,1000.);
#26313=VECTOR('',#92167,1000.);
#26314=VECTOR('',#92170,1000.);
#26315=VECTOR('',#92173,1000.);
#26316=VECTOR('',#92176,1000.);
#26317=VECTOR('',#92181,1000.);
#26318=VECTOR('',#92182,1000.);
#26319=VECTOR('',#92185,1000.);
#26320=VECTOR('',#92188,1000.);
#26321=VECTOR('',#92191,1000.);
#26322=VECTOR('',#92194,1000.);
#26323=VECTOR('',#92197,1000.);
#26324=VECTOR('',#92200,1000.);
#26325=VECTOR('',#92205,1000.);
#26326=VECTOR('',#92208,10.);
#26327=VECTOR('',#92211,1000.);
#26328=VECTOR('',#92212,1000.);
#26329=VECTOR('',#92215,1000.);
#26330=VECTOR('',#92218,1000.);
#26331=VECTOR('',#92221,1000.);
#26332=VECTOR('',#92224,1000.);
#26333=VECTOR('',#92227,1000.);
#26334=VECTOR('',#92230,1000.);
#26335=VECTOR('',#92235,1000.);
#26336=VECTOR('',#92236,1000.);
#26337=VECTOR('',#92239,1000.);
#26338=VECTOR('',#92242,1000.);
#26339=VECTOR('',#92245,1000.);
#26340=VECTOR('',#92248,1000.);
#26341=VECTOR('',#92251,1000.);
#26342=VECTOR('',#92254,1000.);
#26343=VECTOR('',#92259,1000.);
#26344=VECTOR('',#92260,1000.);
#26345=VECTOR('',#92263,1000.);
#26346=VECTOR('',#92266,1000.);
#26347=VECTOR('',#92269,1000.);
#26348=VECTOR('',#92272,1000.);
#26349=VECTOR('',#92275,1000.);
#26350=VECTOR('',#92276,1000.);
#26351=VECTOR('',#92279,1000.);
#26352=VECTOR('',#92282,1000.);
#26353=VECTOR('',#92285,1000.);
#26354=VECTOR('',#92288,1000.);
#26355=VECTOR('',#92291,1000.);
#26356=VECTOR('',#92292,1000.);
#26357=VECTOR('',#92295,1000.);
#26358=VECTOR('',#92298,1000.);
#26359=VECTOR('',#92301,1000.);
#26360=VECTOR('',#92304,1000.);
#26361=VECTOR('',#92305,1000.);
#26362=VECTOR('',#92308,1000.);
#26363=VECTOR('',#92309,1000.);
#26364=VECTOR('',#92314,1000.);
#26365=VECTOR('',#92315,1000.);
#26366=VECTOR('',#92318,1000.);
#26367=VECTOR('',#92319,1000.);
#26368=VECTOR('',#92324,1000.);
#26369=VECTOR('',#92325,1000.);
#26370=VECTOR('',#92328,1000.);
#26371=VECTOR('',#92329,1000.);
#26372=VECTOR('',#92332,1000.);
#26373=VECTOR('',#92335,1000.);
#26374=VECTOR('',#92340,1000.);
#26375=VECTOR('',#92341,1000.);
#26376=VECTOR('',#92344,1000.);
#26377=VECTOR('',#92347,10.);
#26378=VECTOR('',#92350,1000.);
#26379=VECTOR('',#92351,1000.);
#26380=VECTOR('',#92354,1000.);
#26381=VECTOR('',#92355,1000.);
#26382=VECTOR('',#92358,1000.);
#26383=VECTOR('',#92361,1000.);
#26384=VECTOR('',#92366,1000.);
#26385=VECTOR('',#92367,1000.);
#26386=VECTOR('',#92370,1000.);
#26387=VECTOR('',#92371,1000.);
#26388=VECTOR('',#92374,1000.);
#26389=VECTOR('',#92377,1000.);
#26390=VECTOR('',#92382,1000.);
#26391=VECTOR('',#92383,1000.);
#26392=VECTOR('',#92386,1000.);
#26393=VECTOR('',#92387,1000.);
#26394=VECTOR('',#92390,1000.);
#26395=VECTOR('',#92393,1000.);
#26396=VECTOR('',#92398,1000.);
#26397=VECTOR('',#92399,1000.);
#26398=VECTOR('',#92402,1000.);
#26399=VECTOR('',#92403,1000.);
#26400=VECTOR('',#92406,1000.);
#26401=VECTOR('',#92409,1000.);
#26402=VECTOR('',#92414,1000.);
#26403=VECTOR('',#92415,1000.);
#26404=VECTOR('',#92418,1000.);
#26405=VECTOR('',#92419,1000.);
#26406=VECTOR('',#92422,1000.);
#26407=VECTOR('',#92425,1000.);
#26408=VECTOR('',#92430,1000.);
#26409=VECTOR('',#92433,1000.);
#26410=VECTOR('',#92438,1000.);
#26411=VECTOR('',#92439,1000.);
#26412=VECTOR('',#92442,1000.);
#26413=VECTOR('',#92445,1000.);
#26414=VECTOR('',#92448,1000.);
#26415=VECTOR('',#92451,1000.);
#26416=VECTOR('',#92454,1000.);
#26417=VECTOR('',#92457,1000.);
#26418=VECTOR('',#92462,1000.);
#26419=VECTOR('',#92463,1000.);
#26420=VECTOR('',#92466,1000.);
#26421=VECTOR('',#92469,1000.);
#26422=VECTOR('',#92472,1000.);
#26423=VECTOR('',#92475,1000.);
#26424=VECTOR('',#92478,1000.);
#26425=VECTOR('',#92481,1000.);
#26426=VECTOR('',#92486,1000.);
#26427=VECTOR('',#92487,1000.);
#26428=VECTOR('',#92490,1000.);
#26429=VECTOR('',#92493,1000.);
#26430=VECTOR('',#92496,1000.);
#26431=VECTOR('',#92499,1000.);
#26432=VECTOR('',#92502,1000.);
#26433=VECTOR('',#92503,1000.);
#26434=VECTOR('',#92506,1000.);
#26435=VECTOR('',#92509,1000.);
#26436=VECTOR('',#92512,1000.);
#26437=VECTOR('',#92515,1000.);
#26438=VECTOR('',#92518,1000.);
#26439=VECTOR('',#92521,1000.);
#26440=VECTOR('',#92526,1000.);
#26441=VECTOR('',#92527,1000.);
#26442=VECTOR('',#92530,1000.);
#26443=VECTOR('',#92533,1000.);
#26444=VECTOR('',#92536,1000.);
#26445=VECTOR('',#92539,1000.);
#26446=VECTOR('',#92542,1000.);
#26447=VECTOR('',#92545,1000.);
#26448=VECTOR('',#92550,1000.);
#26449=VECTOR('',#92551,1000.);
#26450=VECTOR('',#92554,1000.);
#26451=VECTOR('',#92557,1000.);
#26452=VECTOR('',#92560,1000.);
#26453=VECTOR('',#92563,1000.);
#26454=VECTOR('',#92566,1000.);
#26455=VECTOR('',#92569,1000.);
#26456=VECTOR('',#92574,1000.);
#26457=VECTOR('',#92577,1000.);
#26458=VECTOR('',#92582,1000.);
#26459=VECTOR('',#92583,1000.);
#26460=VECTOR('',#92586,1000.);
#26461=VECTOR('',#92589,1000.);
#26462=VECTOR('',#92592,1000.);
#26463=VECTOR('',#92595,1000.);
#26464=VECTOR('',#92598,1000.);
#26465=VECTOR('',#92601,1000.);
#26466=VECTOR('',#92606,1000.);
#26467=VECTOR('',#92607,1000.);
#26468=VECTOR('',#92610,1000.);
#26469=VECTOR('',#92613,1000.);
#26470=VECTOR('',#92616,1000.);
#26471=VECTOR('',#92619,1000.);
#26472=VECTOR('',#92622,1000.);
#26473=VECTOR('',#92625,1000.);
#26474=VECTOR('',#92630,1000.);
#26475=VECTOR('',#92631,1000.);
#26476=VECTOR('',#92634,1000.);
#26477=VECTOR('',#92637,1000.);
#26478=VECTOR('',#92640,1000.);
#26479=VECTOR('',#92643,1000.);
#26480=VECTOR('',#92646,1000.);
#26481=VECTOR('',#92647,1000.);
#26482=VECTOR('',#92650,1000.);
#26483=VECTOR('',#92653,1000.);
#26484=VECTOR('',#92656,1000.);
#26485=VECTOR('',#92659,1000.);
#26486=VECTOR('',#92662,1000.);
#26487=VECTOR('',#92665,1000.);
#26488=VECTOR('',#92670,1000.);
#26489=VECTOR('',#92671,1000.);
#26490=VECTOR('',#92674,1000.);
#26491=VECTOR('',#92677,1000.);
#26492=VECTOR('',#92680,1000.);
#26493=VECTOR('',#92683,1000.);
#26494=VECTOR('',#92686,1000.);
#26495=VECTOR('',#92689,1000.);
#26496=VECTOR('',#92694,1000.);
#26497=VECTOR('',#92697,1000.);
#26498=VECTOR('',#92702,1000.);
#26499=VECTOR('',#92703,1000.);
#26500=VECTOR('',#92706,1000.);
#26501=VECTOR('',#92709,1000.);
#26502=VECTOR('',#92712,1000.);
#26503=VECTOR('',#92715,1000.);
#26504=VECTOR('',#92718,1000.);
#26505=VECTOR('',#92721,1000.);
#26506=VECTOR('',#92726,1000.);
#26507=VECTOR('',#92727,1000.);
#26508=VECTOR('',#92730,1000.);
#26509=VECTOR('',#92733,1000.);
#26510=VECTOR('',#92736,1000.);
#26511=VECTOR('',#92739,1000.);
#26512=VECTOR('',#92742,1000.);
#26513=VECTOR('',#92745,1000.);
#26514=VECTOR('',#92750,1000.);
#26515=VECTOR('',#92753,10.);
#26516=VECTOR('',#92756,1000.);
#26517=VECTOR('',#92757,1000.);
#26518=VECTOR('',#92760,1000.);
#26519=VECTOR('',#92763,1000.);
#26520=VECTOR('',#92766,1000.);
#26521=VECTOR('',#92769,1000.);
#26522=VECTOR('',#92772,1000.);
#26523=VECTOR('',#92775,1000.);
#26524=VECTOR('',#92780,1000.);
#26525=VECTOR('',#92781,1000.);
#26526=VECTOR('',#92784,1000.);
#26527=VECTOR('',#92787,1000.);
#26528=VECTOR('',#92790,1000.);
#26529=VECTOR('',#92793,1000.);
#26530=VECTOR('',#92796,1000.);
#26531=VECTOR('',#92799,1000.);
#26532=VECTOR('',#92804,1000.);
#26533=VECTOR('',#92805,1000.);
#26534=VECTOR('',#92808,1000.);
#26535=VECTOR('',#92811,1000.);
#26536=VECTOR('',#92814,1000.);
#26537=VECTOR('',#92817,1000.);
#26538=VECTOR('',#92820,1000.);
#26539=VECTOR('',#92823,1000.);
#26540=VECTOR('',#92828,1000.);
#26541=VECTOR('',#92829,1000.);
#26542=VECTOR('',#92832,1000.);
#26543=VECTOR('',#92837,1000.);
#26544=VECTOR('',#92838,1000.);
#26545=VECTOR('',#92843,1000.);
#26546=VECTOR('',#92844,1000.);
#26547=VECTOR('',#92847,1000.);
#26548=VECTOR('',#92848,1000.);
#26549=VECTOR('',#92851,1000.);
#26550=VECTOR('',#92852,1000.);
#26551=VECTOR('',#92855,1000.);
#26552=VECTOR('',#92858,1000.);
#26553=VECTOR('',#92863,1000.);
#26554=VECTOR('',#92868,1000.);
#26555=VECTOR('',#92871,1000.);
#26556=VECTOR('',#92876,1000.);
#26557=VECTOR('',#92879,1000.);
#26558=VECTOR('',#92884,1000.);
#26559=VECTOR('',#92887,1000.);
#26560=VECTOR('',#92892,1000.);
#26561=VECTOR('',#92895,1000.);
#26562=VECTOR('',#92900,1000.);
#26563=VECTOR('',#92903,1000.);
#26564=VECTOR('',#92908,1000.);
#26565=VECTOR('',#92911,1000.);
#26566=VECTOR('',#92916,1000.);
#26567=VECTOR('',#92917,1000.);
#26568=VECTOR('',#92920,1000.);
#26569=VECTOR('',#92923,1000.);
#26570=VECTOR('',#92926,1000.);
#26571=VECTOR('',#92929,1000.);
#26572=VECTOR('',#92932,1000.);
#26573=VECTOR('',#92935,1000.);
#26574=VECTOR('',#92940,1000.);
#26575=VECTOR('',#92941,1000.);
#26576=VECTOR('',#92944,1000.);
#26577=VECTOR('',#92947,1000.);
#26578=VECTOR('',#92950,1000.);
#26579=VECTOR('',#92953,1000.);
#26580=VECTOR('',#92956,1000.);
#26581=VECTOR('',#92959,1000.);
#26582=VECTOR('',#92964,1000.);
#26583=VECTOR('',#92965,1000.);
#26584=VECTOR('',#92968,1000.);
#26585=VECTOR('',#92971,1000.);
#26586=VECTOR('',#92974,1000.);
#26587=VECTOR('',#92977,1000.);
#26588=VECTOR('',#92980,1000.);
#26589=VECTOR('',#92981,1000.);
#26590=VECTOR('',#92984,1000.);
#26591=VECTOR('',#92987,1000.);
#26592=VECTOR('',#92990,1000.);
#26593=VECTOR('',#92993,1000.);
#26594=VECTOR('',#92996,1000.);
#26595=VECTOR('',#92999,1000.);
#26596=VECTOR('',#93004,1000.);
#26597=VECTOR('',#93005,1000.);
#26598=VECTOR('',#93008,1000.);
#26599=VECTOR('',#93011,1000.);
#26600=VECTOR('',#93014,1000.);
#26601=VECTOR('',#93017,1000.);
#26602=VECTOR('',#93020,1000.);
#26603=VECTOR('',#93023,1000.);
#26604=VECTOR('',#93028,1000.);
#26605=VECTOR('',#93029,1000.);
#26606=VECTOR('',#93032,1000.);
#26607=VECTOR('',#93035,1000.);
#26608=VECTOR('',#93038,1000.);
#26609=VECTOR('',#93041,1000.);
#26610=VECTOR('',#93044,1000.);
#26611=VECTOR('',#93047,1000.);
#26612=VECTOR('',#93052,1000.);
#26613=VECTOR('',#93055,1000.);
#26614=VECTOR('',#93060,1000.);
#26615=VECTOR('',#93061,1000.);
#26616=VECTOR('',#93064,1000.);
#26617=VECTOR('',#93067,1000.);
#26618=VECTOR('',#93070,1000.);
#26619=VECTOR('',#93073,1000.);
#26620=VECTOR('',#93076,1000.);
#26621=VECTOR('',#93079,1000.);
#26622=VECTOR('',#93084,1000.);
#26623=VECTOR('',#93085,1000.);
#26624=VECTOR('',#93088,1000.);
#26625=VECTOR('',#93091,1000.);
#26626=VECTOR('',#93094,1000.);
#26627=VECTOR('',#93097,1000.);
#26628=VECTOR('',#93100,1000.);
#26629=VECTOR('',#93103,1000.);
#26630=VECTOR('',#93108,1000.);
#26631=VECTOR('',#93109,1000.);
#26632=VECTOR('',#93112,1000.);
#26633=VECTOR('',#93115,1000.);
#26634=VECTOR('',#93118,1000.);
#26635=VECTOR('',#93121,1000.);
#26636=VECTOR('',#93124,1000.);
#26637=VECTOR('',#93125,1000.);
#26638=VECTOR('',#93128,1000.);
#26639=VECTOR('',#93131,1000.);
#26640=VECTOR('',#93134,1000.);
#26641=VECTOR('',#93137,1000.);
#26642=VECTOR('',#93140,1000.);
#26643=VECTOR('',#93143,1000.);
#26644=VECTOR('',#93148,1000.);
#26645=VECTOR('',#93149,1000.);
#26646=VECTOR('',#93152,1000.);
#26647=VECTOR('',#93155,1000.);
#26648=VECTOR('',#93158,1000.);
#26649=VECTOR('',#93161,1000.);
#26650=VECTOR('',#93164,1000.);
#26651=VECTOR('',#93167,1000.);
#26652=VECTOR('',#93172,1000.);
#26653=VECTOR('',#93175,1000.);
#26654=VECTOR('',#93180,1000.);
#26655=VECTOR('',#93181,1000.);
#26656=VECTOR('',#93184,1000.);
#26657=VECTOR('',#93187,1000.);
#26658=VECTOR('',#93190,1000.);
#26659=VECTOR('',#93193,1000.);
#26660=VECTOR('',#93196,1000.);
#26661=VECTOR('',#93199,1000.);
#26662=VECTOR('',#93204,1000.);
#26663=VECTOR('',#93205,1000.);
#26664=VECTOR('',#93208,1000.);
#26665=VECTOR('',#93211,1000.);
#26666=VECTOR('',#93214,1000.);
#26667=VECTOR('',#93217,1000.);
#26668=VECTOR('',#93220,1000.);
#26669=VECTOR('',#93223,1000.);
#26670=VECTOR('',#93228,1000.);
#26671=VECTOR('',#93231,10.);
#26672=VECTOR('',#93234,1000.);
#26673=VECTOR('',#93235,1000.);
#26674=VECTOR('',#93238,1000.);
#26675=VECTOR('',#93241,1000.);
#26676=VECTOR('',#93244,1000.);
#26677=VECTOR('',#93247,1000.);
#26678=VECTOR('',#93250,1000.);
#26679=VECTOR('',#93253,1000.);
#26680=VECTOR('',#93258,1000.);
#26681=VECTOR('',#93259,1000.);
#26682=VECTOR('',#93262,1000.);
#26683=VECTOR('',#93265,1000.);
#26684=VECTOR('',#93268,1000.);
#26685=VECTOR('',#93271,1000.);
#26686=VECTOR('',#93274,1000.);
#26687=VECTOR('',#93277,1000.);
#26688=VECTOR('',#93282,1000.);
#26689=VECTOR('',#93283,1000.);
#26690=VECTOR('',#93286,1000.);
#26691=VECTOR('',#93289,1000.);
#26692=VECTOR('',#93292,1000.);
#26693=VECTOR('',#93295,1000.);
#26694=VECTOR('',#93298,1000.);
#26695=VECTOR('',#93301,1000.);
#26696=VECTOR('',#93306,1000.);
#26697=VECTOR('',#93307,1000.);
#26698=VECTOR('',#93310,1000.);
#26699=VECTOR('',#93315,1000.);
#26700=VECTOR('',#93316,1000.);
#26701=VECTOR('',#93321,1000.);
#26702=VECTOR('',#93322,1000.);
#26703=VECTOR('',#93325,1000.);
#26704=VECTOR('',#93326,1000.);
#26705=VECTOR('',#93339,1000.);
#26706=VECTOR('',#93340,1000.);
#26707=VECTOR('',#93341,1000.);
#26708=VECTOR('',#93342,1000.);
#26709=VECTOR('',#93345,1000.);
#26710=VECTOR('',#93346,1000.);
#26711=VECTOR('',#93347,1000.);
#26712=VECTOR('',#93350,1000.);
#26713=VECTOR('',#93351,1000.);
#26714=VECTOR('',#93352,1000.);
#26715=VECTOR('',#93355,1000.);
#26716=VECTOR('',#93356,1000.);
#26717=VECTOR('',#93357,1000.);
#26718=VECTOR('',#93360,1000.);
#26719=VECTOR('',#93361,1000.);
#26720=VECTOR('',#93362,1000.);
#26721=VECTOR('',#93365,1000.);
#26722=VECTOR('',#93366,1000.);
#26723=VECTOR('',#93367,1000.);
#26724=VECTOR('',#93370,1000.);
#26725=VECTOR('',#93371,1000.);
#26726=VECTOR('',#93372,1000.);
#26727=VECTOR('',#93375,1000.);
#26728=VECTOR('',#93376,1000.);
#26729=VECTOR('',#93387,1.75259999999999);
#26730=VECTOR('',#93400,3.73071900600849);
#26731=VECTOR('',#93423,3.175);
#26732=VECTOR('',#93432,1000.);
#26733=VECTOR('',#93435,1000.);
#26734=VECTOR('',#93442,1.7526);
#26735=VECTOR('',#93455,3.7307190060085);
#26736=VECTOR('',#93478,3.175);
#26737=VECTOR('',#93487,1000.);
#26738=VECTOR('',#93490,1000.);
#26739=VECTOR('',#93495,1000.);
#26740=VECTOR('',#93496,1000.);
#26741=VECTOR('',#93497,1000.);
#26742=VECTOR('',#93498,1000.);
#26743=VECTOR('',#93501,1000.);
#26744=VECTOR('',#93502,1000.);
#26745=VECTOR('',#93503,1000.);
#26746=VECTOR('',#93504,1000.);
#26747=VECTOR('',#93507,1000.);
#26748=VECTOR('',#93508,1000.);
#26749=VECTOR('',#93509,1000.);
#26750=VECTOR('',#93510,1000.);
#26751=VECTOR('',#93511,1000.);
#26752=VECTOR('',#93512,1000.);
#26753=VECTOR('',#93515,1000.);
#26754=VECTOR('',#93516,1000.);
#26755=VECTOR('',#93517,1000.);
#26756=VECTOR('',#93518,1000.);
#26757=VECTOR('',#93521,1000.);
#26758=VECTOR('',#93522,1000.);
#26759=VECTOR('',#93523,1000.);
#26760=VECTOR('',#93524,1000.);
#26761=VECTOR('',#93525,1000.);
#26762=VECTOR('',#93526,1000.);
#26763=VECTOR('',#93529,1000.);
#26764=VECTOR('',#93530,1000.);
#26765=VECTOR('',#93531,1000.);
#26766=VECTOR('',#93532,1000.);
#26767=VECTOR('',#93535,1000.);
#26768=VECTOR('',#93540,1000.);
#26769=VECTOR('',#93545,1000.);
#26770=VECTOR('',#93546,1000.);
#26771=VECTOR('',#93547,1000.);
#26772=VECTOR('',#93548,1000.);
#26773=VECTOR('',#93553,1000.);
#26774=VECTOR('',#93558,1000.);
#26775=VECTOR('',#93561,1000.);
#26776=VECTOR('',#93562,1000.);
#26777=VECTOR('',#93563,1000.);
#26778=VECTOR('',#93564,1000.);
#26779=VECTOR('',#93569,1000.);
#26780=VECTOR('',#93574,1000.);
#26781=VECTOR('',#93577,1000.);
#26782=VECTOR('',#93578,1000.);
#26783=VECTOR('',#93579,1000.);
#26784=VECTOR('',#93580,1000.);
#26785=VECTOR('',#93585,1000.);
#26786=VECTOR('',#93590,1000.);
#26787=VECTOR('',#93595,1000.);
#26788=VECTOR('',#93606,1000.);
#26789=VECTOR('',#93609,1000.);
#26790=VECTOR('',#93620,1000.);
#26791=VECTOR('',#93631,1000.);
#26792=VECTOR('',#93642,1000.);
#26793=VECTOR('',#93657,1000.);
#26794=VECTOR('',#93668,1000.);
#26795=VECTOR('',#93683,1000.);
#26796=VECTOR('',#93694,1000.);
#26797=VECTOR('',#93697,1000.);
#26798=VECTOR('',#93718,1000.);
#26799=VECTOR('',#93729,1000.);
#26800=VECTOR('',#93732,1000.);
#26801=VECTOR('',#93743,1000.);
#26802=VECTOR('',#93760,1000.);
#26803=VECTOR('',#93771,1000.);
#26804=VECTOR('',#93774,1000.);
#26805=VECTOR('',#93789,1000.);
#26806=VECTOR('',#93802,1000.);
#26807=VECTOR('',#93807,3.5);
#26808=VECTOR('',#93816,1000.);
#26809=VECTOR('',#93825,1000.);
#26810=VECTOR('',#93826,1000.);
#26811=VECTOR('',#93829,1000.);
#26812=VECTOR('',#93830,1000.);
#26813=VECTOR('',#93833,1000.);
#26814=VECTOR('',#93834,1000.);
#26815=VECTOR('',#93837,1000.);
#26816=VECTOR('',#93838,1000.);
#26817=VECTOR('',#93841,1000.);
#26818=VECTOR('',#93842,1000.);
#26819=VECTOR('',#93845,1000.);
#26820=VECTOR('',#93846,1000.);
#26821=VECTOR('',#93849,1000.);
#26822=VECTOR('',#93850,1000.);
#26823=VECTOR('',#93853,1000.);
#26824=VECTOR('',#93854,1000.);
#26825=VECTOR('',#93857,1000.);
#26826=VECTOR('',#93858,1000.);
#26827=VECTOR('',#93861,1000.);
#26828=VECTOR('',#93862,1000.);
#26829=VECTOR('',#93865,1000.);
#26830=VECTOR('',#93866,1000.);
#26831=VECTOR('',#93871,5.953125);
#26832=VECTOR('',#93876,1000.);
#26833=VECTOR('',#93879,10.);
#26834=VECTOR('',#93880,10.);
#26835=VECTOR('',#93883,10.);
#26836=VECTOR('',#93884,10.);
#26837=VECTOR('',#93887,10.);
#26838=VECTOR('',#93888,10.);
#26839=VECTOR('',#93891,10.);
#26840=VECTOR('',#93892,10.);
#26841=VECTOR('',#93895,10.);
#26842=VECTOR('',#93896,10.);
#26843=VECTOR('',#93899,10.);
#26844=VECTOR('',#93900,10.);
#26845=VECTOR('',#93903,10.);
#26846=VECTOR('',#93904,10.);
#26847=VECTOR('',#93907,10.);
#26848=VECTOR('',#93908,10.);
#26849=VECTOR('',#93911,10.);
#26850=VECTOR('',#93912,10.);
#26851=VECTOR('',#93915,10.);
#26852=VECTOR('',#93916,10.);
#26853=VECTOR('',#93919,10.);
#26854=VECTOR('',#93920,10.);
#26855=VECTOR('',#93923,10.);
#26856=VECTOR('',#93924,10.);
#26857=VECTOR('',#93927,10.);
#26858=VECTOR('',#93932,10.);
#26859=VECTOR('',#93935,10.);
#26860=VECTOR('',#93936,10.);
#26861=VECTOR('',#93939,1000.);
#26862=VECTOR('',#93940,1000.);
#26863=VECTOR('',#93941,1000.);
#26864=VECTOR('',#93944,1000.);
#26865=VECTOR('',#93945,1000.);
#26866=VECTOR('',#93946,1000.);
#26867=VECTOR('',#93951,1000.);
#26868=VECTOR('',#93952,1000.);
#26869=VECTOR('',#93955,1000.);
#26870=VECTOR('',#93956,1000.);
#26871=VECTOR('',#93961,1000.);
#26872=VECTOR('',#93964,1000.);
#26873=VECTOR('',#93965,1000.);
#26874=VECTOR('',#93970,1000.);
#26875=VECTOR('',#93973,1000.);
#26876=VECTOR('',#93974,1000.);
#26877=VECTOR('',#93979,1000.);
#26878=VECTOR('',#93982,1000.);
#26879=VECTOR('',#93989,1000.);
#26880=VECTOR('',#93992,1000.);
#26881=VECTOR('',#93999,5.43756925180958);
#26882=VECTOR('',#94008,6.03905095803174);
#26883=VECTOR('',#94013,5.43756925180958);
#26884=VECTOR('',#94044,1000.);
#26885=VECTOR('',#94045,1000.);
#26886=VECTOR('',#94048,1000.);
#26887=VECTOR('',#94051,1000.);
#26888=VECTOR('',#94054,1000.);
#26889=VECTOR('',#94057,1000.);
#26890=VECTOR('',#94088,5.43756925180958);
#26891=VECTOR('',#94097,6.03905095803174);
#26892=VECTOR('',#94102,5.43756925180958);
#26893=VECTOR('',#94133,1000.);
#26894=VECTOR('',#94134,1000.);
#26895=VECTOR('',#94137,1000.);
#26896=VECTOR('',#94140,1000.);
#26897=VECTOR('',#94143,1000.);
#26898=VECTOR('',#94146,1000.);
#26899=VECTOR('',#94177,1.8);
#26900=VECTOR('',#94186,2.51415594773771);
#26901=VECTOR('',#94191,3.04082693332768);
#26902=VECTOR('',#94218,10.);
#26903=VECTOR('',#94219,10.);
#26904=VECTOR('',#94232,10.);
#26905=VECTOR('',#94233,10.);
#26906=VECTOR('',#94246,10.);
#26907=VECTOR('',#94247,10.);
#26908=VECTOR('',#94258,10.);
#26909=VECTOR('',#94259,10.);
#26910=VECTOR('',#94262,10.);
#26911=VECTOR('',#94263,10.);
#26912=VECTOR('',#94264,10.);
#26913=VECTOR('',#94267,10.);
#26914=VECTOR('',#94272,10.);
#26915=VECTOR('',#94273,10.);
#26916=VECTOR('',#94276,10.);
#26917=VECTOR('',#94281,10.);
#26918=VECTOR('',#94284,10.);
#26919=VECTOR('',#94287,10.);
#26920=VECTOR('',#94288,10.);
#26921=VECTOR('',#94303,10.);
#26922=VECTOR('',#94304,10.);
#26923=VECTOR('',#94317,10.);
#26924=VECTOR('',#94318,10.);
#26925=VECTOR('',#94329,10.);
#26926=VECTOR('',#94332,10.);
#26927=VECTOR('',#94343,10.);
#26928=VECTOR('',#94344,10.);
#26929=VECTOR('',#94347,10.);
#26930=VECTOR('',#94348,10.);
#26931=VECTOR('',#94349,10.);
#26932=VECTOR('',#94350,10.);
#26933=VECTOR('',#94353,10.);
#26934=VECTOR('',#94356,10.);
#26935=VECTOR('',#94357,10.);
#26936=VECTOR('',#94358,10.);
#26937=VECTOR('',#94359,10.);
#26938=VECTOR('',#94362,10.);
#26939=VECTOR('',#94363,10.);
#26940=VECTOR('',#94364,10.);
#26941=VECTOR('',#94367,10.);
#26942=VECTOR('',#94372,10.);
#26943=VECTOR('',#94373,10.);
#26944=VECTOR('',#94376,10.);
#26945=VECTOR('',#94391,10.);
#26946=VECTOR('',#94404,10.);
#26947=VECTOR('',#94405,10.);
#26948=VECTOR('',#94418,10.);
#26949=VECTOR('',#94419,10.);
#26950=VECTOR('',#94428,10.);
#26951=VECTOR('',#94431,10.);
#26952=VECTOR('',#94434,10.);
#26953=VECTOR('',#94435,10.);
#26954=VECTOR('',#94436,10.);
#26955=VECTOR('',#94437,10.);
#26956=VECTOR('',#94440,10.);
#26957=VECTOR('',#94443,10.);
#26958=VECTOR('',#94444,10.);
#26959=VECTOR('',#94445,10.);
#26960=VECTOR('',#94446,10.);
#26961=VECTOR('',#94461,10.);
#26962=VECTOR('',#94462,10.);
#26963=VECTOR('',#94475,10.);
#26964=VECTOR('',#94476,10.);
#26965=VECTOR('',#94487,10.);
#26966=VECTOR('',#94496,10.);
#26967=VECTOR('',#94499,10.);
#26968=VECTOR('',#94502,10.);
#26969=VECTOR('',#94505,10.);
#26970=VECTOR('',#94508,10.);
#26971=VECTOR('',#94509,10.);
#26972=VECTOR('',#94516,10.);
#26973=VECTOR('',#94527,10.);
#26974=VECTOR('',#94538,10.);
#26975=VECTOR('',#94541,10.);
#26976=VECTOR('',#94546,10.);
#26977=VECTOR('',#94553,10.);
#26978=VECTOR('',#94566,10.);
#26979=VECTOR('',#94579,10.);
#26980=VECTOR('',#94582,10.);
#26981=VECTOR('',#94597,10.);
#26982=VECTOR('',#94608,10.);
#26983=VECTOR('',#94619,10.);
#26984=VECTOR('',#94632,10.);
#26985=VECTOR('',#94635,10.);
#26986=VECTOR('',#94650,10.);
#26987=VECTOR('',#94657,10.);
#26988=VECTOR('',#94658,10.);
#26989=VECTOR('',#94661,10.);
#26990=VECTOR('',#94662,10.);
#26991=VECTOR('',#94665,10.);
#26992=VECTOR('',#94670,10.);
#26993=VECTOR('',#94671,10.);
#26994=VECTOR('',#94680,10.);
#26995=VECTOR('',#94699,10.);
#26996=VECTOR('',#94700,10.);
#26997=VECTOR('',#94703,10.);
#26998=VECTOR('',#94706,10.);
#26999=VECTOR('',#94707,10.);
#27000=VECTOR('',#94712,10.);
#27001=VECTOR('',#94721,10.);
#27002=VECTOR('',#94728,10.);
#27003=VECTOR('',#94729,10.);
#27004=VECTOR('',#94730,10.);
#27005=VECTOR('',#94735,10.);
#27006=VECTOR('',#94746,6.35);
#27007=VECTOR('',#94753,10.);
#27008=VECTOR('',#94758,10.);
#27009=VECTOR('',#94775,37.2379999999994);
#27010=VECTOR('',#94784,23.238);
#27011=VECTOR('',#94797,10.);
#27012=VECTOR('',#94798,10.);
#27013=VECTOR('',#94813,1.60442275441289);
#27014=VECTOR('',#94824,10.);
#27015=VECTOR('',#94835,1000.);
#27016=VECTOR('',#94838,1000.);
#27017=VECTOR('',#94841,10.);
#27018=VECTOR('',#94852,1000.);
#27019=VECTOR('',#94855,10.);
#27020=VECTOR('',#94872,1000.);
#27021=VECTOR('',#94875,1000.);
#27022=VECTOR('',#94878,1000.);
#27023=VECTOR('',#94881,1000.);
#27024=VECTOR('',#94884,1000.);
#27025=VECTOR('',#94887,10.);
#27026=VECTOR('',#94888,1000.);
#27027=VECTOR('',#94889,10.);
#27028=VECTOR('',#94892,1000.);
#27029=VECTOR('',#94893,1000.);
#27030=VECTOR('',#94896,1000.);
#27031=VECTOR('',#94901,10.);
#27032=VECTOR('',#94904,10.);
#27033=VECTOR('',#94905,10.);
#27034=VECTOR('',#94962,10.);
#27035=VECTOR('',#94963,1000.);
#27036=VECTOR('',#94964,10.);
#27037=VECTOR('',#94969,10.);
#27038=VECTOR('',#94970,1000.);
#27039=VECTOR('',#94973,10.);
#27040=VECTOR('',#94976,10.);
#27041=VECTOR('',#94989,10.);
#27042=VECTOR('',#94990,10.);
#27043=VECTOR('',#94995,10.);
#27044=VECTOR('',#94996,10.);
#27045=VECTOR('',#94999,10.);
#27046=VECTOR('',#95002,10.);
#27047=VECTOR('',#95009,10.);
#27048=VECTOR('',#95010,10.);
#27049=VECTOR('',#95011,10.);
#27050=VECTOR('',#95026,10.);
#27051=VECTOR('',#95027,10.);
#27052=VECTOR('',#95032,10.);
#27053=VECTOR('',#95033,10.);
#27054=VECTOR('',#95040,10.);
#27055=VECTOR('',#95043,1000.);
#27056=VECTOR('',#95046,1000.);
#27057=VECTOR('',#95051,10.);
#27058=VECTOR('',#95052,10.);
#27059=VECTOR('',#95081,1000.);
#27060=VECTOR('',#95082,1000.);
#27061=VECTOR('',#95083,1000.);
#27062=VECTOR('',#95094,10.);
#27063=VECTOR('',#95097,10.);
#27064=VECTOR('',#95110,1000.);
#27065=VECTOR('',#95117,10.);
#27066=VECTOR('',#95120,10.);
#27067=VECTOR('',#95131,1000.);
#27068=VECTOR('',#95134,10.);
#27069=VECTOR('',#95143,1000.);
#27070=VECTOR('',#95146,10.);
#27071=VECTOR('',#95183,10.);
#27072=VECTOR('',#95184,10.);
#27073=VECTOR('',#95187,10.);
#27074=VECTOR('',#95188,10.);
#27075=VECTOR('',#95191,10.);
#27076=VECTOR('',#95194,10.);
#27077=VECTOR('',#95197,10.);
#27078=VECTOR('',#95200,10.);
#27079=VECTOR('',#95225,10.);
#27080=VECTOR('',#95228,10.);
#27081=VECTOR('',#95231,10.);
#27082=VECTOR('',#95234,10.);
#27083=VECTOR('',#95269,10.);
#27084=VECTOR('',#95272,10.);
#27085=VECTOR('',#95279,10.);
#27086=VECTOR('',#95302,10.);
#27087=VECTOR('',#95305,1000.);
#27088=VECTOR('',#95344,10.);
#27089=VECTOR('',#95347,10.);
#27090=VECTOR('',#95390,1000.);
#27091=VECTOR('',#95393,1000.);
#27092=VECTOR('',#95404,1000.);
#27093=VECTOR('',#95405,1000.);
#27094=VECTOR('',#95414,10.);
#27095=VECTOR('',#95415,10.);
#27096=VECTOR('',#95434,1000.);
#27097=VECTOR('',#95435,1000.);
#27098=VECTOR('',#95436,10.);
#27099=VECTOR('',#95437,10.);
#27100=VECTOR('',#95442,10.);
#27101=VECTOR('',#95445,10.);
#27102=VECTOR('',#95448,10.);
#27103=VECTOR('',#95453,10.);
#27104=VECTOR('',#95472,10.);
#27105=VECTOR('',#95475,10.);
#27106=VECTOR('',#95518,10.);
#27107=VECTOR('',#95521,10.);
#27108=VECTOR('',#95528,10.);
#27109=VECTOR('',#95529,10.);
#27110=VECTOR('',#95536,10.);
#27111=VECTOR('',#95539,10.);
#27112=VECTOR('',#95548,10.);
#27113=VECTOR('',#95549,10.);
#27114=VECTOR('',#95550,10.);
#27115=VECTOR('',#95567,10.);
#27116=VECTOR('',#95572,10.);
#27117=VECTOR('',#95579,10.);
#27118=VECTOR('',#95582,10.);
#27119=VECTOR('',#95583,10.);
#27120=VECTOR('',#95586,10.);
#27121=VECTOR('',#95587,1000.);
#27122=VECTOR('',#95588,1000.);
#27123=VECTOR('',#95589,1000.);
#27124=VECTOR('',#95606,1000.);
#27125=VECTOR('',#95609,10.);
#27126=VECTOR('',#95610,1000.);
#27127=VECTOR('',#95611,10.);
#27128=VECTOR('',#95612,10.);
#27129=VECTOR('',#95613,1000.);
#27130=VECTOR('',#95660,1000.);
#27131=VECTOR('',#95661,10.);
#27132=VECTOR('',#95694,1000.);
#27133=VECTOR('',#95695,1000.);
#27134=VECTOR('',#95714,10.);
#27135=VECTOR('',#95715,10.);
#27136=VECTOR('',#95716,10.);
#27137=VECTOR('',#95717,10.);
#27138=VECTOR('',#95718,10.);
#27139=VECTOR('',#95719,10.);
#27140=VECTOR('',#95720,10.);
#27141=VECTOR('',#95721,10.);
#27142=VECTOR('',#95722,10.);
#27143=VECTOR('',#95723,10.);
#27144=VECTOR('',#95724,10.);
#27145=VECTOR('',#95725,10.);
#27146=VECTOR('',#95736,1000.);
#27147=VECTOR('',#95745,10.);
#27148=VECTOR('',#95778,10.);
#27149=VECTOR('',#95787,10.);
#27150=VECTOR('',#95790,1000.);
#27151=VECTOR('',#95799,10.);
#27152=VECTOR('',#95806,1000.);
#27153=VECTOR('',#95811,1000.);
#27154=VECTOR('',#95814,1000.);
#27155=VECTOR('',#95835,1000.);
#27156=VECTOR('',#95838,1000.);
#27157=VECTOR('',#95843,1000.);
#27158=VECTOR('',#95846,1000.);
#27159=VECTOR('',#95851,1000.);
#27160=VECTOR('',#95854,1000.);
#27161=VECTOR('',#95859,1000.);
#27162=VECTOR('',#95862,1000.);
#27163=VECTOR('',#95879,10.);
#27164=VECTOR('',#95894,10.);
#27165=VECTOR('',#95897,10.);
#27166=VECTOR('',#95900,10.);
#27167=VECTOR('',#95903,10.);
#27168=VECTOR('',#95920,10.);
#27169=VECTOR('',#95929,10.);
#27170=VECTOR('',#95930,10.);
#27171=VECTOR('',#95933,10.);
#27172=VECTOR('',#95946,10.);
#27173=VECTOR('',#95947,10.);
#27174=VECTOR('',#95950,10.);
#27175=VECTOR('',#95969,1000.);
#27176=VECTOR('',#95998,10.);
#27177=VECTOR('',#96003,10.);
#27178=VECTOR('',#96008,10.);
#27179=VECTOR('',#96011,10.);
#27180=VECTOR('',#96014,10.);
#27181=VECTOR('',#96017,1000.);
#27182=VECTOR('',#96018,10.);
#27183=VECTOR('',#96019,1000.);
#27184=VECTOR('',#96024,1000.);
#27185=VECTOR('',#96029,1000.);
#27186=VECTOR('',#96030,10.);
#27187=VECTOR('',#96031,10.);
#27188=VECTOR('',#96034,1000.);
#27189=VECTOR('',#96037,1000.);
#27190=VECTOR('',#96042,1000.);
#27191=VECTOR('',#96043,10.);
#27192=VECTOR('',#96050,1000.);
#27193=VECTOR('',#96053,1000.);
#27194=VECTOR('',#96056,1000.);
#27195=VECTOR('',#96057,10.);
#27196=VECTOR('',#96066,1000.);
#27197=VECTOR('',#96069,1000.);
#27198=VECTOR('',#96072,1000.);
#27199=VECTOR('',#96073,10.);
#27200=VECTOR('',#96082,1000.);
#27201=VECTOR('',#96083,1000.);
#27202=VECTOR('',#96084,1000.);
#27203=VECTOR('',#96085,1000.);
#27204=VECTOR('',#96092,1000.);
#27205=VECTOR('',#96097,1000.);
#27206=VECTOR('',#96102,1000.);
#27207=VECTOR('',#96103,1000.);
#27208=VECTOR('',#96104,1000.);
#27209=VECTOR('',#96109,1000.);
#27210=VECTOR('',#96114,10.);
#27211=VECTOR('',#96115,10.);
#27212=VECTOR('',#96120,1000.);
#27213=VECTOR('',#96125,1000.);
#27214=VECTOR('',#96126,1000.);
#27215=VECTOR('',#96127,10.);
#27216=VECTOR('',#96132,1000.);
#27217=VECTOR('',#96137,10.);
#27218=VECTOR('',#96138,10.);
#27219=VECTOR('',#96149,1000.);
#27220=VECTOR('',#96178,1000.);
#27221=VECTOR('',#96191,10.);
#27222=VECTOR('',#96194,10.);
#27223=VECTOR('',#96243,10.);
#27224=VECTOR('',#96246,10.);
#27225=VECTOR('',#96251,10.);
#27226=VECTOR('',#96254,10.);
#27227=VECTOR('',#96269,1000.);
#27228=VECTOR('',#96272,1000.);
#27229=VECTOR('',#96275,1000.);
#27230=VECTOR('',#96276,1000.);
#27231=VECTOR('',#96281,1000.);
#27232=VECTOR('',#96284,1000.);
#27233=VECTOR('',#96313,10.);
#27234=VECTOR('',#96314,1000.);
#27235=VECTOR('',#96321,1000.);
#27236=VECTOR('',#96388,10.);
#27237=VECTOR('',#96391,10.);
#27238=VECTOR('',#96408,1000.);
#27239=VECTOR('',#96411,1000.);
#27240=VECTOR('',#96424,10.);
#27241=VECTOR('',#96431,1000.);
#27242=VECTOR('',#96434,1000.);
#27243=VECTOR('',#96449,1000.);
#27244=VECTOR('',#96454,10.);
#27245=VECTOR('',#96455,1000.);
#27246=VECTOR('',#96484,10.);
#27247=VECTOR('',#96487,10.);
#27248=VECTOR('',#96498,1000.);
#27249=VECTOR('',#96501,1000.);
#27250=VECTOR('',#96508,1000.);
#27251=VECTOR('',#96511,1000.);
#27252=VECTOR('',#96512,1000.);
#27253=VECTOR('',#96515,1000.);
#27254=VECTOR('',#96516,1000.);
#27255=VECTOR('',#96523,1000.);
#27256=VECTOR('',#96524,1000.);
#27257=VECTOR('',#96527,1000.);
#27258=VECTOR('',#96536,1000.);
#27259=VECTOR('',#96553,1000.);
#27260=VECTOR('',#96554,1000.);
#27261=VECTOR('',#96555,1000.);
#27262=VECTOR('',#96556,1000.);
#27263=VECTOR('',#96563,1000.);
#27264=VECTOR('',#96572,10.);
#27265=VECTOR('',#96573,1000.);
#27266=VECTOR('',#96574,1000.);
#27267=VECTOR('',#96581,1000.);
#27268=VECTOR('',#96592,1000.);
#27269=VECTOR('',#96615,1000.);
#27270=VECTOR('',#96620,1000.);
#27271=VECTOR('',#96635,1000.);
#27272=VECTOR('',#96642,1000.);
#27273=VECTOR('',#96645,1000.);
#27274=VECTOR('',#96660,1000.);
#27275=VECTOR('',#96675,1000.);
#27276=VECTOR('',#96676,1000.);
#27277=VECTOR('',#96701,10.);
#27278=VECTOR('',#96704,10.);
#27279=VECTOR('',#96731,1000.);
#27280=VECTOR('',#96732,1000.);
#27281=VECTOR('',#96733,10.);
#27282=VECTOR('',#96734,1000.);
#27283=VECTOR('',#96757,1000.);
#27284=VECTOR('',#96770,10.);
#27285=VECTOR('',#96773,10.);
#27286=VECTOR('',#96784,10.);
#27287=VECTOR('',#96789,1000.);
#27288=VECTOR('',#96794,10.);
#27289=VECTOR('',#96799,10.);
#27290=VECTOR('',#96800,1000.);
#27291=VECTOR('',#96801,1000.);
#27292=VECTOR('',#96826,10.);
#27293=VECTOR('',#96829,1000.);
#27294=VECTOR('',#96830,10.);
#27295=VECTOR('',#96831,10.);
#27296=VECTOR('',#96832,10.);
#27297=VECTOR('',#96833,10.);
#27298=VECTOR('',#96850,1000.);
#27299=VECTOR('',#96855,10.);
#27300=VECTOR('',#96856,1000.);
#27301=VECTOR('',#96859,1000.);
#27302=VECTOR('',#96860,10.);
#27303=VECTOR('',#96861,10.);
#27304=VECTOR('',#96886,1000.);
#27305=VECTOR('',#96887,10.);
#27306=VECTOR('',#96888,10.);
#27307=VECTOR('',#96889,10.);
#27308=VECTOR('',#96890,10.);
#27309=VECTOR('',#96903,1000.);
#27310=VECTOR('',#96910,1000.);
#27311=VECTOR('',#96911,1000.);
#27312=VECTOR('',#96924,10.);
#27313=VECTOR('',#96925,10.);
#27314=VECTOR('',#96928,1000.);
#27315=VECTOR('',#96931,1000.);
#27316=VECTOR('',#96934,1000.);
#27317=VECTOR('',#96941,1000.);
#27318=VECTOR('',#96942,1000.);
#27319=VECTOR('',#96947,1000.);
#27320=VECTOR('',#96952,1000.);
#27321=VECTOR('',#96955,1000.);
#27322=VECTOR('',#96956,10.);
#27323=VECTOR('',#96961,1000.);
#27324=VECTOR('',#96962,10.);
#27325=VECTOR('',#96965,1000.);
#27326=VECTOR('',#96968,1000.);
#27327=VECTOR('',#96969,1000.);
#27328=VECTOR('',#96972,1000.);
#27329=VECTOR('',#96975,1000.);
#27330=VECTOR('',#96976,1000.);
#27331=VECTOR('',#96981,1000.);
#27332=VECTOR('',#96982,10.);
#27333=VECTOR('',#96989,10.);
#27334=VECTOR('',#96990,1000.);
#27335=VECTOR('',#96993,1000.);
#27336=VECTOR('',#96996,1000.);
#27337=VECTOR('',#96999,1000.);
#27338=VECTOR('',#97000,1000.);
#27339=VECTOR('',#97003,1000.);
#27340=VECTOR('',#97006,10.);
#27341=VECTOR('',#97011,1000.);
#27342=VECTOR('',#97012,1000.);
#27343=VECTOR('',#97015,1000.);
#27344=VECTOR('',#97018,10.);
#27345=VECTOR('',#97019,1000.);
#27346=VECTOR('',#97020,1000.);
#27347=VECTOR('',#97025,1000.);
#27348=VECTOR('',#97030,10.);
#27349=VECTOR('',#97031,1000.);
#27350=VECTOR('',#97038,1000.);
#27351=VECTOR('',#97053,1000.);
#27352=VECTOR('',#97060,1000.);
#27353=VECTOR('',#97063,1000.);
#27354=VECTOR('',#97064,1000.);
#27355=VECTOR('',#97067,1000.);
#27356=VECTOR('',#97072,10.);
#27357=VECTOR('',#97073,1000.);
#27358=VECTOR('',#97078,1000.);
#27359=VECTOR('',#97079,10.);
#27360=VECTOR('',#97088,1000.);
#27361=VECTOR('',#97089,1000.);
#27362=VECTOR('',#97092,1000.);
#27363=VECTOR('',#97093,1000.);
#27364=VECTOR('',#97096,10.);
#27365=VECTOR('',#97099,1000.);
#27366=VECTOR('',#97102,1000.);
#27367=VECTOR('',#97105,10.);
#27368=VECTOR('',#97106,1000.);
#27369=VECTOR('',#97107,1000.);
#27370=VECTOR('',#97110,10.);
#27371=VECTOR('',#97111,1000.);
#27372=VECTOR('',#97112,1000.);
#27373=VECTOR('',#97113,1000.);
#27374=VECTOR('',#97116,10.);
#27375=VECTOR('',#97117,1000.);
#27376=VECTOR('',#97118,1000.);
#27377=VECTOR('',#97121,10.);
#27378=VECTOR('',#97122,1000.);
#27379=VECTOR('',#97123,1000.);
#27380=VECTOR('',#97130,1000.);
#27381=VECTOR('',#97135,10.);
#27382=VECTOR('',#97142,10.);
#27383=VECTOR('',#97155,10.);
#27384=VECTOR('',#97160,1000.);
#27385=VECTOR('',#97189,10.);
#27386=VECTOR('',#97200,10.);
#27387=VECTOR('',#97211,1000.);
#27388=VECTOR('',#97214,1000.);
#27389=VECTOR('',#97219,1000.);
#27390=VECTOR('',#97224,1000.);
#27391=VECTOR('',#97229,1000.);
#27392=VECTOR('',#97246,10.);
#27393=VECTOR('',#97261,1000.);
#27394=VECTOR('',#97266,1000.);
#27395=VECTOR('',#97269,10.);
#27396=VECTOR('',#97272,1000.);
#27397=VECTOR('',#97275,1000.);
#27398=VECTOR('',#97278,1000.);
#27399=VECTOR('',#97281,1000.);
#27400=VECTOR('',#97282,1000.);
#27401=VECTOR('',#97295,10.);
#27402=VECTOR('',#97296,1000.);
#27403=VECTOR('',#97301,1000.);
#27404=VECTOR('',#97302,1000.);
#27405=VECTOR('',#97305,1000.);
#27406=VECTOR('',#97306,10.);
#27407=VECTOR('',#97307,10.);
#27408=VECTOR('',#97308,1000.);
#27409=VECTOR('',#97311,10.);
#27410=VECTOR('',#97312,1000.);
#27411=VECTOR('',#97313,1000.);
#27412=VECTOR('',#97316,1000.);
#27413=VECTOR('',#97317,10.);
#27414=VECTOR('',#97320,1000.);
#27415=VECTOR('',#97325,10.);
#27416=VECTOR('',#97326,10.);
#27417=VECTOR('',#97327,10.);
#27418=VECTOR('',#97328,10.);
#27419=VECTOR('',#97335,10.);
#27420=VECTOR('',#97338,1000.);
#27421=VECTOR('',#97341,10.);
#27422=VECTOR('',#97344,1000.);
#27423=VECTOR('',#97345,1000.);
#27424=VECTOR('',#97346,1000.);
#27425=VECTOR('',#97349,10.);
#27426=VECTOR('',#97360,10.);
#27427=VECTOR('',#97383,10.);
#27428=VECTOR('',#97396,10.);
#27429=VECTOR('',#97427,10.);
#27430=VECTOR('',#97442,10.);
#27431=VECTOR('',#97467,10.);
#27432=VECTOR('',#97470,10.);
#27433=VECTOR('',#97483,10.);
#27434=VECTOR('',#97484,1000.);
#27435=VECTOR('',#97491,10.);
#27436=VECTOR('',#97496,10.);
#27437=VECTOR('',#97501,10.);
#27438=VECTOR('',#97502,1000.);
#27439=VECTOR('',#97509,10.);
#27440=VECTOR('',#97514,10.);
#27441=VECTOR('',#97519,10.);
#27442=VECTOR('',#97526,10.);
#27443=VECTOR('',#97571,1000.);
#27444=VECTOR('',#97574,10.);
#27445=VECTOR('',#97585,1000.);
#27446=VECTOR('',#97586,1000.);
#27447=VECTOR('',#97587,1000.);
#27448=VECTOR('',#97596,1000.);
#27449=VECTOR('',#97601,1000.);
#27450=VECTOR('',#97604,1000.);
#27451=VECTOR('',#97615,1000.);
#27452=VECTOR('',#97616,10.);
#27453=VECTOR('',#97619,10.);
#27454=VECTOR('',#97626,10.);
#27455=VECTOR('',#97629,10.);
#27456=VECTOR('',#97630,10.);
#27457=VECTOR('',#97631,10.);
#27458=VECTOR('',#97642,1000.);
#27459=VECTOR('',#97645,10.);
#27460=VECTOR('',#97646,1000.);
#27461=VECTOR('',#97649,1000.);
#27462=VECTOR('',#97650,1000.);
#27463=VECTOR('',#97651,1000.);
#27464=VECTOR('',#97652,10.);
#27465=VECTOR('',#97661,1000.);
#27466=VECTOR('',#97662,10.);
#27467=VECTOR('',#97663,1000.);
#27468=VECTOR('',#97670,10.);
#27469=VECTOR('',#97671,1000.);
#27470=VECTOR('',#97672,1000.);
#27471=VECTOR('',#97673,1000.);
#27472=VECTOR('',#97682,1000.);
#27473=VECTOR('',#97717,1000.);
#27474=VECTOR('',#97720,10.);
#27475=VECTOR('',#97721,1000.);
#27476=VECTOR('',#97722,1000.);
#27477=VECTOR('',#97723,1000.);
#27478=VECTOR('',#97726,1000.);
#27479=VECTOR('',#97727,10.);
#27480=VECTOR('',#97728,1000.);
#27481=VECTOR('',#97729,1000.);
#27482=VECTOR('',#97734,10.);
#27483=VECTOR('',#97739,1000.);
#27484=VECTOR('',#97740,10.);
#27485=VECTOR('',#97741,1000.);
#27486=VECTOR('',#97742,1000.);
#27487=VECTOR('',#97751,1000.);
#27488=VECTOR('',#97764,1000.);
#27489=VECTOR('',#97789,10.);
#27490=VECTOR('',#97792,1000.);
#27491=VECTOR('',#97803,1000.);
#27492=VECTOR('',#97806,1000.);
#27493=VECTOR('',#97815,10.);
#27494=VECTOR('',#97816,1000.);
#27495=VECTOR('',#97817,1000.);
#27496=VECTOR('',#97818,1000.);
#27497=VECTOR('',#97821,10.);
#27498=VECTOR('',#97822,1000.);
#27499=VECTOR('',#97825,1000.);
#27500=VECTOR('',#97826,10.);
#27501=VECTOR('',#97827,1000.);
#27502=VECTOR('',#97828,1000.);
#27503=VECTOR('',#97833,10.);
#27504=VECTOR('',#97838,1000.);
#27505=VECTOR('',#97839,1000.);
#27506=VECTOR('',#97840,1000.);
#27507=VECTOR('',#97841,1000.);
#27508=VECTOR('',#97842,10.);
#27509=VECTOR('',#97847,1000.);
#27510=VECTOR('',#97852,1000.);
#27511=VECTOR('',#97853,1000.);
#27512=VECTOR('',#97860,1000.);
#27513=VECTOR('',#97863,1000.);
#27514=VECTOR('',#97874,1000.);
#27515=VECTOR('',#97879,1000.);
#27516=VECTOR('',#97880,10.);
#27517=VECTOR('',#97881,1000.);
#27518=VECTOR('',#97882,1000.);
#27519=VECTOR('',#97889,1000.);
#27520=VECTOR('',#97900,1000.);
#27521=VECTOR('',#97901,1000.);
#27522=VECTOR('',#97902,1000.);
#27523=VECTOR('',#97905,1000.);
#27524=VECTOR('',#97906,1000.);
#27525=VECTOR('',#97909,1000.);
#27526=VECTOR('',#97910,1000.);
#27527=VECTOR('',#97913,1000.);
#27528=VECTOR('',#97914,1000.);
#27529=VECTOR('',#97915,10.);
#27530=VECTOR('',#97918,10.);
#27531=VECTOR('',#97919,1000.);
#27532=VECTOR('',#97920,1000.);
#27533=VECTOR('',#97925,10.);
#27534=VECTOR('',#97928,10.);
#27535=VECTOR('',#97929,1000.);
#27536=VECTOR('',#97930,1000.);
#27537=VECTOR('',#97931,1000.);
#27538=VECTOR('',#97936,10.);
#27539=VECTOR('',#97965,1000.);
#27540=VECTOR('',#97968,1000.);
#27541=VECTOR('',#97969,1000.);
#27542=VECTOR('',#97986,1000.);
#27543=VECTOR('',#97989,10.);
#27544=VECTOR('',#97994,10.);
#27545=VECTOR('',#97995,1000.);
#27546=VECTOR('',#97996,1000.);
#27547=VECTOR('',#98057,36.9999999994384);
#27548=VECTOR('',#98122,2.24999999654655);
#27549=VECTOR('',#98127,2.25000000160368);
#27550=VECTOR('',#98132,2.25000000161945);
#27551=VECTOR('',#98153,10.);
#27552=VECTOR('',#98154,10.);
#27553=VECTOR('',#98159,1000.);
#27554=VECTOR('',#98162,10.);
#27555=VECTOR('',#98163,1000.);
#27556=VECTOR('',#98166,10.);
#27557=VECTOR('',#98167,1000.);
#27558=VECTOR('',#98170,10.);
#27559=VECTOR('',#98175,1000.);
#27560=VECTOR('',#98178,10.);
#27561=VECTOR('',#98203,1000.);
#27562=VECTOR('',#98204,1000.);
#27563=VECTOR('',#98213,1000.);
#27564=VECTOR('',#98214,1000.);
#27565=VECTOR('',#98215,1000.);
#27566=VECTOR('',#98220,1000.);
#27567=VECTOR('',#98223,1000.);
#27568=VECTOR('',#98226,1000.);
#27569=VECTOR('',#98227,10.);
#27570=VECTOR('',#98232,10.);
#27571=VECTOR('',#98253,1000.);
#27572=VECTOR('',#98258,1000.);
#27573=VECTOR('',#98261,1000.);
#27574=VECTOR('',#98266,1000.);
#27575=VECTOR('',#98269,1000.);
#27576=VECTOR('',#98276,10.);
#27577=VECTOR('',#98283,1000.);
#27578=VECTOR('',#98284,1000.);
#27579=VECTOR('',#98291,10.);
#27580=VECTOR('',#98294,1000.);
#27581=VECTOR('',#98295,10.);
#27582=VECTOR('',#98300,10.);
#27583=VECTOR('',#98313,1000.);
#27584=VECTOR('',#98316,1000.);
#27585=VECTOR('',#98323,1000.);
#27586=VECTOR('',#98324,1000.);
#27587=VECTOR('',#98345,1000.);
#27588=VECTOR('',#98350,10.);
#27589=VECTOR('',#98357,10.);
#27590=VECTOR('',#98358,10.);
#27591=VECTOR('',#98361,1000.);
#27592=VECTOR('',#98370,1000.);
#27593=VECTOR('',#98375,10.);
#27594=VECTOR('',#98376,10.);
#27595=VECTOR('',#98377,1000.);
#27596=VECTOR('',#98394,1000.);
#27597=VECTOR('',#98401,10.);
#27598=VECTOR('',#98412,10.);
#27599=VECTOR('',#98419,1000.);
#27600=VECTOR('',#98428,10.);
#27601=VECTOR('',#98431,1000.);
#27602=VECTOR('',#98436,1000.);
#27603=VECTOR('',#98439,1000.);
#27604=VECTOR('',#98440,10.);
#27605=VECTOR('',#98449,10.);
#27606=VECTOR('',#98456,10.);
#27607=VECTOR('',#98461,10.);
#27608=VECTOR('',#98480,1000.);
#27609=VECTOR('',#98483,1000.);
#27610=VECTOR('',#98486,1000.);
#27611=VECTOR('',#98487,10.);
#27612=VECTOR('',#98488,10.);
#27613=VECTOR('',#98489,1000.);
#27614=VECTOR('',#98490,1000.);
#27615=VECTOR('',#98495,1000.);
#27616=VECTOR('',#98496,10.);
#27617=VECTOR('',#98497,1000.);
#27618=VECTOR('',#98500,10.);
#27619=VECTOR('',#98501,10.);
#27620=VECTOR('',#98502,1000.);
#27621=VECTOR('',#98507,1000.);
#27622=VECTOR('',#98510,1000.);
#27623=VECTOR('',#98525,1000.);
#27624=VECTOR('',#98530,1000.);
#27625=VECTOR('',#98549,10.);
#27626=VECTOR('',#98550,1000.);
#27627=VECTOR('',#98551,1000.);
#27628=VECTOR('',#98552,10.);
#27629=VECTOR('',#98559,1000.);
#27630=VECTOR('',#98562,1000.);
#27631=VECTOR('',#98571,1000.);
#27632=VECTOR('',#98572,1000.);
#27633=VECTOR('',#98573,1000.);
#27634=VECTOR('',#98574,1000.);
#27635=VECTOR('',#98579,1000.);
#27636=VECTOR('',#98582,1000.);
#27637=VECTOR('',#98583,10.);
#27638=VECTOR('',#98584,1000.);
#27639=VECTOR('',#98585,1000.);
#27640=VECTOR('',#98590,1000.);
#27641=VECTOR('',#98595,1000.);
#27642=VECTOR('',#98596,10.);
#27643=VECTOR('',#98597,1000.);
#27644=VECTOR('',#98600,10.);
#27645=VECTOR('',#98601,1000.);
#27646=VECTOR('',#98610,10.);
#27647=VECTOR('',#98613,1000.);
#27648=VECTOR('',#98614,10.);
#27649=VECTOR('',#98615,1000.);
#27650=VECTOR('',#98616,10.);
#27651=VECTOR('',#98625,10.);
#27652=VECTOR('',#98628,10.);
#27653=VECTOR('',#98631,1000.);
#27654=VECTOR('',#98632,10.);
#27655=VECTOR('',#98641,1000.);
#27656=VECTOR('',#98644,1000.);
#27657=VECTOR('',#98665,1000.);
#27658=VECTOR('',#98672,10.);
#27659=VECTOR('',#98673,10.);
#27660=VECTOR('',#98678,10.);
#27661=VECTOR('',#98679,10.);
#27662=VECTOR('',#98682,10.);
#27663=VECTOR('',#98685,1000.);
#27664=VECTOR('',#98686,10.);
#27665=VECTOR('',#98689,10.);
#27666=VECTOR('',#98692,1000.);
#27667=VECTOR('',#98693,1000.);
#27668=VECTOR('',#98694,1000.);
#27669=VECTOR('',#98697,1000.);
#27670=VECTOR('',#98698,10.);
#27671=VECTOR('',#98699,1000.);
#27672=VECTOR('',#98724,1000.);
#27673=VECTOR('',#98727,1000.);
#27674=VECTOR('',#98732,10.);
#27675=VECTOR('',#98737,10.);
#27676=VECTOR('',#98740,1000.);
#27677=VECTOR('',#98743,10.);
#27678=VECTOR('',#98744,10.);
#27679=VECTOR('',#98747,1000.);
#27680=VECTOR('',#98750,10.);
#27681=VECTOR('',#98757,1000.);
#27682=VECTOR('',#98766,10.);
#27683=VECTOR('',#98769,1000.);
#27684=VECTOR('',#98780,1000.);
#27685=VECTOR('',#98783,10.);
#27686=VECTOR('',#98792,10.);
#27687=VECTOR('',#98795,1000.);
#27688=VECTOR('',#98804,1000.);
#27689=VECTOR('',#98807,10.);
#27690=VECTOR('',#98810,1000.);
#27691=VECTOR('',#98819,1000.);
#27692=VECTOR('',#98822,10.);
#27693=VECTOR('',#98825,10.);
#27694=VECTOR('',#98840,10.);
#27695=VECTOR('',#98853,1000.);
#27696=VECTOR('',#98860,10.);
#27697=VECTOR('',#98861,1000.);
#27698=VECTOR('',#98862,1000.);
#27699=VECTOR('',#98865,10.);
#27700=VECTOR('',#98866,1000.);
#27701=VECTOR('',#98869,10.);
#27702=VECTOR('',#98880,1000.);
#27703=VECTOR('',#98883,1000.);
#27704=VECTOR('',#98890,1000.);
#27705=VECTOR('',#98893,1000.);
#27706=VECTOR('',#98896,10.);
#27707=VECTOR('',#98897,10.);
#27708=VECTOR('',#98898,1000.);
#27709=VECTOR('',#98909,10.);
#27710=VECTOR('',#98912,10.);
#27711=VECTOR('',#98939,10.);
#27712=VECTOR('',#98940,10.);
#27713=VECTOR('',#98945,1000.);
#27714=VECTOR('',#98948,1000.);
#27715=VECTOR('',#98951,10.);
#27716=VECTOR('',#98958,1000.);
#27717=VECTOR('',#98963,10.);
#27718=VECTOR('',#98964,10.);
#27719=VECTOR('',#98965,10.);
#27720=VECTOR('',#98966,10.);
#27721=VECTOR('',#98967,10.);
#27722=VECTOR('',#98970,10.);
#27723=VECTOR('',#98971,10.);
#27724=VECTOR('',#98972,10.);
#27725=VECTOR('',#98973,10.);
#27726=VECTOR('',#98974,10.);
#27727=VECTOR('',#98977,10.);
#27728=VECTOR('',#98978,10.);
#27729=VECTOR('',#98979,10.);
#27730=VECTOR('',#98982,10.);
#27731=VECTOR('',#98983,10.);
#27732=VECTOR('',#98984,10.);
#27733=VECTOR('',#98987,10.);
#27734=VECTOR('',#98988,10.);
#27735=VECTOR('',#98989,10.);
#27736=VECTOR('',#98992,10.);
#27737=VECTOR('',#98993,10.);
#27738=VECTOR('',#98996,10.);
#27739=VECTOR('',#98997,10.);
#27740=VECTOR('',#98998,10.);
#27741=VECTOR('',#99001,10.);
#27742=VECTOR('',#99018,10.);
#27743=VECTOR('',#99029,1000.);
#27744=VECTOR('',#99040,10.);
#27745=VECTOR('',#99045,1000.);
#27746=VECTOR('',#99052,10.);
#27747=VECTOR('',#99055,1000.);
#27748=VECTOR('',#99064,1000.);
#27749=VECTOR('',#99093,1000.);
#27750=VECTOR('',#99098,1000.);
#27751=VECTOR('',#99099,10.);
#27752=VECTOR('',#99100,1000.);
#27753=VECTOR('',#99103,1000.);
#27754=VECTOR('',#99106,1000.);
#27755=VECTOR('',#99111,10.);
#27756=VECTOR('',#99112,10.);
#27757=VECTOR('',#99117,10.);
#27758=VECTOR('',#99122,1000.);
#27759=VECTOR('',#99125,1000.);
#27760=VECTOR('',#99130,10.);
#27761=VECTOR('',#99131,1000.);
#27762=VECTOR('',#99134,10.);
#27763=VECTOR('',#99135,1000.);
#27764=VECTOR('',#99136,10.);
#27765=VECTOR('',#99145,10.);
#27766=VECTOR('',#99152,10.);
#27767=VECTOR('',#99153,10.);
#27768=VECTOR('',#99156,10.);
#27769=VECTOR('',#99157,10.);
#27770=VECTOR('',#99162,10.);
#27771=VECTOR('',#99165,1000.);
#27772=VECTOR('',#99172,1000.);
#27773=VECTOR('',#99175,1000.);
#27774=VECTOR('',#99180,10.);
#27775=VECTOR('',#99181,1000.);
#27776=VECTOR('',#99184,1000.);
#27777=VECTOR('',#99185,1000.);
#27778=VECTOR('',#99186,10.);
#27779=VECTOR('',#99191,1000.);
#27780=VECTOR('',#99196,10.);
#27781=VECTOR('',#99203,10.);
#27782=VECTOR('',#99204,10.);
#27783=VECTOR('',#99207,10.);
#27784=VECTOR('',#99208,10.);
#27785=VECTOR('',#99211,1000.);
#27786=VECTOR('',#99216,10.);
#27787=VECTOR('',#99217,1000.);
#27788=VECTOR('',#99218,10.);
#27789=VECTOR('',#99221,10.);
#27790=VECTOR('',#99226,10.);
#27791=VECTOR('',#99227,1000.);
#27792=VECTOR('',#99230,1000.);
#27793=VECTOR('',#99231,1000.);
#27794=VECTOR('',#99232,10.);
#27795=VECTOR('',#99237,10.);
#27796=VECTOR('',#99242,10.);
#27797=VECTOR('',#99245,10.);
#27798=VECTOR('',#99250,10.);
#27799=VECTOR('',#99251,10.);
#27800=VECTOR('',#99254,10.);
#27801=VECTOR('',#99255,10.);
#27802=VECTOR('',#99256,10.);
#27803=VECTOR('',#99259,1000.);
#27804=VECTOR('',#99260,10.);
#27805=VECTOR('',#99265,1000.);
#27806=VECTOR('',#99266,10.);
#27807=VECTOR('',#99269,1000.);
#27808=VECTOR('',#99270,1000.);
#27809=VECTOR('',#99279,10.);
#27810=VECTOR('',#99284,10.);
#27811=VECTOR('',#99313,10.);
#27812=VECTOR('',#99366,1000.);
#27813=VECTOR('',#99369,10.);
#27814=VECTOR('',#99372,10.);
#27815=VECTOR('',#99379,10.);
#27816=VECTOR('',#99380,10.);
#27817=VECTOR('',#99383,1000.);
#27818=VECTOR('',#99386,1000.);
#27819=VECTOR('',#99395,10.);
#27820=VECTOR('',#99410,10.);
#27821=VECTOR('',#99421,10.);
#27822=VECTOR('',#99422,1000.);
#27823=VECTOR('',#99427,10.);
#27824=VECTOR('',#99430,1000.);
#27825=VECTOR('',#99431,10.);
#27826=VECTOR('',#99432,10.);
#27827=VECTOR('',#99437,1000.);
#27828=VECTOR('',#99440,1000.);
#27829=VECTOR('',#99441,10.);
#27830=VECTOR('',#99442,10.);
#27831=VECTOR('',#99443,10.);
#27832=VECTOR('',#99446,10.);
#27833=VECTOR('',#99447,1000.);
#27834=VECTOR('',#99448,10.);
#27835=VECTOR('',#99449,10.);
#27836=VECTOR('',#99458,1000.);
#27837=VECTOR('',#99461,1000.);
#27838=VECTOR('',#99464,1000.);
#27839=VECTOR('',#99465,10.);
#27840=VECTOR('',#99466,1000.);
#27841=VECTOR('',#99471,10.);
#27842=VECTOR('',#99474,1000.);
#27843=VECTOR('',#99475,10.);
#27844=VECTOR('',#99480,10.);
#27845=VECTOR('',#99491,10.);
#27846=VECTOR('',#99492,1000.);
#27847=VECTOR('',#99493,1000.);
#27848=VECTOR('',#99494,10.);
#27849=VECTOR('',#99501,1000.);
#27850=VECTOR('',#99504,1000.);
#27851=VECTOR('',#99505,1000.);
#27852=VECTOR('',#99506,1000.);
#27853=VECTOR('',#99509,10.);
#27854=VECTOR('',#99518,1000.);
#27855=VECTOR('',#99519,10.);
#27856=VECTOR('',#99520,1000.);
#27857=VECTOR('',#99521,10.);
#27858=VECTOR('',#99528,10.);
#27859=VECTOR('',#99533,1000.);
#27860=VECTOR('',#99544,1000.);
#27861=VECTOR('',#99545,1000.);
#27862=VECTOR('',#99548,1000.);
#27863=VECTOR('',#99549,1000.);
#27864=VECTOR('',#99558,1000.);
#27865=VECTOR('',#99559,1000.);
#27866=VECTOR('',#99560,1000.);
#27867=VECTOR('',#99571,1000.);
#27868=VECTOR('',#99590,1000.);
#27869=VECTOR('',#99591,10.);
#27870=VECTOR('',#99606,1000.);
#27871=VECTOR('',#99607,10.);
#27872=VECTOR('',#99612,1000.);
#27873=VECTOR('',#99623,1000.);
#27874=VECTOR('',#99626,1000.);
#27875=VECTOR('',#99639,1000.);
#27876=VECTOR('',#99642,1000.);
#27877=VECTOR('',#99647,1000.);
#27878=VECTOR('',#99650,1000.);
#27879=VECTOR('',#99663,1000.);
#27880=VECTOR('',#99668,1000.);
#27881=VECTOR('',#99675,1000.);
#27882=VECTOR('',#99678,1000.);
#27883=VECTOR('',#99683,1000.);
#27884=VECTOR('',#99686,1000.);
#27885=VECTOR('',#99689,1000.);
#27886=VECTOR('',#99700,1000.);
#27887=VECTOR('',#99727,10.);
#27888=VECTOR('',#99728,10.);
#27889=VECTOR('',#99729,1000.);
#27890=VECTOR('',#99732,10.);
#27891=VECTOR('',#99733,1000.);
#27892=VECTOR('',#99748,10.);
#27893=VECTOR('',#99755,10.);
#27894=VECTOR('',#99770,1000.);
#27895=VECTOR('',#99771,1000.);
#27896=VECTOR('',#99772,1000.);
#27897=VECTOR('',#99777,1000.);
#27898=VECTOR('',#99780,1000.);
#27899=VECTOR('',#99783,1000.);
#27900=VECTOR('',#99792,1000.);
#27901=VECTOR('',#99793,1000.);
#27902=VECTOR('',#99800,1000.);
#27903=VECTOR('',#99807,1000.);
#27904=VECTOR('',#99810,1000.);
#27905=VECTOR('',#99817,1000.);
#27906=VECTOR('',#99824,1000.);
#27907=VECTOR('',#99825,1000.);
#27908=VECTOR('',#99826,10.);
#27909=VECTOR('',#99827,1000.);
#27910=VECTOR('',#99834,10.);
#27911=VECTOR('',#99837,10.);
#27912=VECTOR('',#99862,1000.);
#27913=VECTOR('',#99905,1000.);
#27914=VECTOR('',#99906,1000.);
#27915=VECTOR('',#99945,10.);
#27916=VECTOR('',#99954,2.25000000296704);
#27917=VECTOR('',#99957,10.);
#27918=VECTOR('',#99960,10.);
#27919=VECTOR('',#99981,2.24999999812406);
#27920=VECTOR('',#99986,2.24999999812813);
#27921=VECTOR('',#99989,10.);
#27922=VECTOR('',#99990,10.);
#27923=VECTOR('',#99993,10.);
#27924=VECTOR('',#99994,10.);
#27925=VECTOR('',#99997,10.);
#27926=VECTOR('',#99998,10.);
#27927=VECTOR('',#100001,10.);
#27928=VECTOR('',#100008,10.);
#27929=VECTOR('',#100009,10.);
#27930=VECTOR('',#100012,10.);
#27931=VECTOR('',#100015,10.);
#27932=VECTOR('',#100020,10.);
#27933=VECTOR('',#100021,1000.);
#27934=VECTOR('',#100022,1000.);
#27935=VECTOR('',#100023,1000.);
#27936=VECTOR('',#100026,10.);
#27937=VECTOR('',#100027,10.);
#27938=VECTOR('',#100028,1000.);
#27939=VECTOR('',#100029,10.);
#27940=VECTOR('',#100032,1000.);
#27941=VECTOR('',#100033,10.);
#27942=VECTOR('',#100034,10.);
#27943=VECTOR('',#100035,10.);
#27944=VECTOR('',#100038,10.);
#27945=VECTOR('',#100039,1000.);
#27946=VECTOR('',#100040,10.);
#27947=VECTOR('',#100043,10.);
#27948=VECTOR('',#100044,10.);
#27949=VECTOR('',#100045,10.);
#27950=VECTOR('',#100048,10.);
#27951=VECTOR('',#100049,10.);
#27952=VECTOR('',#100050,10.);
#27953=VECTOR('',#100053,10.);
#27954=VECTOR('',#100054,1000.);
#27955=VECTOR('',#100057,1000.);
#27956=VECTOR('',#100062,10.);
#27957=VECTOR('',#100063,10.);
#27958=VECTOR('',#100064,1000.);
#27959=VECTOR('',#100067,10.);
#27960=VECTOR('',#100070,10.);
#27961=VECTOR('',#100073,10.);
#27962=VECTOR('',#100074,10.);
#27963=VECTOR('',#100075,10.);
#27964=VECTOR('',#100078,1000.);
#27965=VECTOR('',#100079,10.);
#27966=VECTOR('',#100080,10.);
#27967=VECTOR('',#100083,10.);
#27968=VECTOR('',#100084,10.);
#27969=VECTOR('',#100087,10.);
#27970=VECTOR('',#100096,1000.);
#27971=VECTOR('',#100097,1000.);
#27972=VECTOR('',#100098,1000.);
#27973=VECTOR('',#100101,1000.);
#27974=VECTOR('',#100102,10.);
#27975=VECTOR('',#100103,1000.);
#27976=VECTOR('',#100104,1000.);
#27977=VECTOR('',#100107,1000.);
#27978=VECTOR('',#100110,1000.);
#27979=VECTOR('',#100111,1000.);
#27980=VECTOR('',#100112,10.);
#27981=VECTOR('',#100121,10.);
#27982=VECTOR('',#100124,1000.);
#27983=VECTOR('',#100125,1000.);
#27984=VECTOR('',#100128,1000.);
#27985=VECTOR('',#100131,1000.);
#27986=VECTOR('',#100138,10.);
#27987=VECTOR('',#100141,1000.);
#27988=VECTOR('',#100146,10.);
#27989=VECTOR('',#100149,1000.);
#27990=VECTOR('',#100152,10.);
#27991=VECTOR('',#100155,10.);
#27992=VECTOR('',#100158,10.);
#27993=VECTOR('',#100161,1000.);
#27994=VECTOR('',#100164,1000.);
#27995=VECTOR('',#100167,10.);
#27996=VECTOR('',#100172,1000.);
#27997=VECTOR('',#100173,1000.);
#27998=VECTOR('',#100174,1000.);
#27999=VECTOR('',#100181,1000.);
#28000=VECTOR('',#100184,1000.);
#28001=VECTOR('',#100191,1000.);
#28002=VECTOR('',#100194,10.);
#28003=VECTOR('',#100199,10.);
#28004=VECTOR('',#100200,28.1506240099339);
#28005=VECTOR('',#100209,28.204682070432);
#28006=VECTOR('',#100210,10.);
#28007=VECTOR('',#100211,10.);
#28008=VECTOR('',#100212,10.);
#28009=VECTOR('',#100215,28.1328553402124);
#28010=VECTOR('',#100216,10.);
#28011=VECTOR('',#100223,28.2051867929263);
#28012=VECTOR('',#100224,10.);
#28013=VECTOR('',#100225,10.);
#28014=VECTOR('',#100226,10.);
#28015=VECTOR('',#100233,9.525);
#28016=VECTOR('',#100238,11.05);
#28017=VECTOR('',#100251,25.5279777887713);
#28018=VECTOR('',#100256,10.);
#28019=VECTOR('',#100259,10.);
#28020=VECTOR('',#100262,10.);
#28021=VECTOR('',#100265,10.);
#28022=VECTOR('',#100266,10.);
#28023=VECTOR('',#100269,10.);
#28024=VECTOR('',#100272,10.);
#28025=VECTOR('',#100275,10.);
#28026=VECTOR('',#100282,10.);
#28027=VECTOR('',#100285,10.);
#28028=VECTOR('',#100288,10.);
#28029=VECTOR('',#100291,10.);
#28030=VECTOR('',#100292,10.);
#28031=VECTOR('',#100295,10.);
#28032=VECTOR('',#100298,10.);
#28033=VECTOR('',#100301,10.);
#28034=VECTOR('',#100306,10.);
#28035=VECTOR('',#100307,10.);
#28036=VECTOR('',#100310,10.);
#28037=VECTOR('',#100313,10.);
#28038=VECTOR('',#100316,10.);
#28039=VECTOR('',#100319,10.);
#28040=VECTOR('',#100322,10.);
#28041=VECTOR('',#100325,10.);
#28042=VECTOR('',#100330,10.);
#28043=VECTOR('',#100331,10.);
#28044=VECTOR('',#100332,10.);
#28045=VECTOR('',#100337,10.);
#28046=VECTOR('',#100340,10.);
#28047=VECTOR('',#100341,10.);
#28048=VECTOR('',#100346,10.);
#28049=VECTOR('',#100349,10.);
#28050=VECTOR('',#100350,10.);
#28051=VECTOR('',#100355,10.);
#28052=VECTOR('',#100358,10.);
#28053=VECTOR('',#100359,10.);
#28054=VECTOR('',#100366,10.);
#28055=VECTOR('',#100367,10.);
#28056=VECTOR('',#100368,10.);
#28057=VECTOR('',#100369,10.);
#28058=VECTOR('',#100372,10.);
#28059=VECTOR('',#100373,10.);
#28060=VECTOR('',#100376,10.);
#28061=VECTOR('',#100379,10.);
#28062=VECTOR('',#100384,10.);
#28063=VECTOR('',#100385,10.);
#28064=VECTOR('',#100388,10.);
#28065=VECTOR('',#100391,10.);
#28066=VECTOR('',#100394,10.);
#28067=VECTOR('',#100397,10.);
#28068=VECTOR('',#100400,10.);
#28069=VECTOR('',#100403,10.);
#28070=VECTOR('',#100412,9.525);
#28071=VECTOR('',#100419,12.7000004053116);
#28072=VECTOR('',#100432,9.52499999999969);
#28073=VECTOR('',#100439,9.52499999999969);
#28074=VECTOR('',#100444,7.14374999999969);
#28075=VECTOR('',#100449,9.5249999999997);
#28076=VECTOR('',#100454,9.52499999999969);
#28077=VECTOR('',#100463,11.3029999999997);
#28078=VECTOR('',#100468,11.3029999999997);
#28079=VECTOR('',#100471,26.035);
#28080=VECTOR('',#100474,26.035);
#28081=VECTOR('',#100483,7.81009823559298);
#28082=VECTOR('',#100484,2.54);
#28083=VECTOR('',#100485,7.81009823559402);
#28084=VECTOR('',#100492,11.752488286417);
#28085=VECTOR('',#100497,11.752488286415);
#28086=VECTOR('',#100500,2.54);
#28087=VECTOR('',#100501,2.92252884066932);
#28088=VECTOR('',#100504,2.92252884067038);
#28089=VECTOR('',#100519,1.67270554689716);
#28090=VECTOR('',#100520,26.035);
#28091=VECTOR('',#100521,1.67270554689724);
#28092=VECTOR('',#100526,1.67270554689697);
#28093=VECTOR('',#100531,1.67270554689697);
#28094=VECTOR('',#100532,26.035);
#28095=VECTOR('',#100535,1.5494);
#28096=VECTOR('',#100538,1.5494);
#28097=VECTOR('',#100557,1.3716);
#28098=VECTOR('',#100560,1.3716);
#28099=VECTOR('',#100563,1.3716);
#28100=VECTOR('',#100566,18.6054999999997);
#28101=VECTOR('',#100573,1.3716);
#28102=VECTOR('',#100588,16.002);
#28103=VECTOR('',#100593,16.002);
#28104=VECTOR('',#100596,16.002);
#28105=VECTOR('',#100599,16.002);
#28106=VECTOR('',#100602,16.002);
#28107=VECTOR('',#100605,16.002);
#28108=VECTOR('',#100608,16.002);
#28109=VECTOR('',#100611,16.002);
#28110=VECTOR('',#100614,16.002);
#28111=VECTOR('',#100617,16.002);
#28112=VECTOR('',#100620,16.002);
#28113=VECTOR('',#100623,16.002);
#28114=VECTOR('',#100628,16.002);
#28115=VECTOR('',#100633,16.002);
#28116=VECTOR('',#100636,16.002);
#28117=VECTOR('',#100639,16.002);
#28118=VECTOR('',#100642,16.002);
#28119=VECTOR('',#100645,16.002);
#28120=VECTOR('',#100648,16.002);
#28121=VECTOR('',#100651,16.002);
#28122=VECTOR('',#100654,16.002);
#28123=VECTOR('',#100657,16.002);
#28124=VECTOR('',#100660,16.002);
#28125=VECTOR('',#100663,16.002);
#28126=VECTOR('',#100682,16.129);
#28127=VECTOR('',#100683,10.);
#28128=VECTOR('',#100684,16.129);
#28129=VECTOR('',#100689,16.129);
#28130=VECTOR('',#100694,16.129);
#28131=VECTOR('',#100695,16.129);
#28132=VECTOR('',#100716,10.);
#28133=VECTOR('',#100727,10.);
#28134=VECTOR('',#100728,10.);
#28135=VECTOR('',#100737,21.738);
#28136=VECTOR('',#100760,12.6157654699692);
#28137=VECTOR('',#100809,1000.);
#28138=VECTOR('',#100812,1000.);
#28139=VECTOR('',#100845,1000.);
#28140=VECTOR('',#100858,1000.);
#28141=VECTOR('',#100867,21.082);
#28142=VECTOR('',#100884,1000.);
#28143=VECTOR('',#100917,1000.);
#28144=VECTOR('',#100920,3.175);
#28145=VECTOR('',#100925,3.175);
#28146=VECTOR('',#100930,19.2);
#28147=VECTOR('',#100939,1000.);
#28148=VECTOR('',#100944,1000.);
#28149=VECTOR('',#100967,19.2);
#28150=VECTOR('',#100978,10.);
#28151=VECTOR('',#100993,15.1796573249756);
#28152=VECTOR('',#100998,17.526);
#28153=VECTOR('',#101001,18.826);
#28154=VECTOR('',#101012,13.462);
#28155=VECTOR('',#101019,19.812);
#28156=VECTOR('',#101052,31.0038749999999);
#28157=VECTOR('',#101065,1000.);
#28158=VECTOR('',#101072,1000.);
#28159=VECTOR('',#101075,21.4191564503076);
#28160=VECTOR('',#101080,1000.);
#28161=VECTOR('',#101087,1000.);
#28162=VECTOR('',#101090,1000.);
#28163=VECTOR('',#101117,1000.);
#28164=VECTOR('',#101128,1000.);
#28165=VECTOR('',#101129,1000.);
#28166=VECTOR('',#101130,1000.);
#28167=VECTOR('',#101131,10.);
#28168=VECTOR('',#101132,1000.);
#28169=VECTOR('',#101135,1000.);
#28170=VECTOR('',#101138,1000.);
#28171=VECTOR('',#101139,1000.);
#28172=VECTOR('',#101144,1000.);
#28173=VECTOR('',#101145,1000.);
#28174=VECTOR('',#101146,1000.);
#28175=VECTOR('',#101149,1000.);
#28176=VECTOR('',#101150,1000.);
#28177=VECTOR('',#101151,1000.);
#28178=VECTOR('',#101156,1000.);
#28179=VECTOR('',#101157,1000.);
#28180=VECTOR('',#101158,1000.);
#28181=VECTOR('',#101165,1000.);
#28182=VECTOR('',#101170,1000.);
#28183=VECTOR('',#101173,1000.);
#28184=VECTOR('',#101178,1000.);
#28185=VECTOR('',#101183,1000.);
#28186=VECTOR('',#101184,1000.);
#28187=VECTOR('',#101189,1000.);
#28188=VECTOR('',#101200,1000.);
#28189=VECTOR('',#101201,1000.);
#28190=VECTOR('',#101206,1000.);
#28191=VECTOR('',#101217,1000.);
#28192=VECTOR('',#101218,1000.);
#28193=VECTOR('',#101221,1000.);
#28194=VECTOR('',#101232,1000.);
#28195=VECTOR('',#101233,1000.);
#28196=VECTOR('',#101234,1000.);
#28197=VECTOR('',#101237,1000.);
#28198=VECTOR('',#101242,1000.);
#28199=VECTOR('',#101243,10.);
#28200=VECTOR('',#101244,1000.);
#28201=VECTOR('',#101245,1000.);
#28202=VECTOR('',#101248,1000.);
#28203=VECTOR('',#101251,1000.);
#28204=VECTOR('',#101252,1000.);
#28205=VECTOR('',#101253,1000.);
#28206=VECTOR('',#101254,1000.);
#28207=VECTOR('',#101255,1000.);
#28208=VECTOR('',#101260,1000.);
#28209=VECTOR('',#101263,1000.);
#28210=VECTOR('',#101266,1000.);
#28211=VECTOR('',#101269,10.);
#28212=VECTOR('',#101270,1000.);
#28213=VECTOR('',#101271,1000.);
#28214=VECTOR('',#101276,1000.);
#28215=VECTOR('',#101277,1000.);
#28216=VECTOR('',#101278,1000.);
#28217=VECTOR('',#101279,1000.);
#28218=VECTOR('',#101280,1000.);
#28219=VECTOR('',#101283,1000.);
#28220=VECTOR('',#101284,1000.);
#28221=VECTOR('',#101289,1000.);
#28222=VECTOR('',#101290,1000.);
#28223=VECTOR('',#101303,1000.);
#28224=VECTOR('',#101306,1000.);
#28225=VECTOR('',#101309,1000.);
#28226=VECTOR('',#101334,1000.);
#28227=ELLIPSE('',#74109,29.4529958018007,29.3497);
#28228=ELLIPSE('',#74110,29.4045454044927,29.3497);
#28229=ELLIPSE('',#74112,6.37234872388591,6.35);
#28230=ELLIPSE('',#74113,6.36186616280674,6.35);
#28231=ELLIPSE('',#74157,2.06640615501069,1.12109289783177);
#28232=ELLIPSE('',#74158,2.06640615377535,1.12109289648244);
#28233=ELLIPSE('',#74196,6.22295612946812,5.51078493236067);
#28234=ELLIPSE('',#74198,5.33416341500067,4.72606376507554);
#28235=ELLIPSE('',#74200,5.33416341493719,4.72606376496189);
#28236=ELLIPSE('',#74202,6.22295612945167,5.51078493233048);
#28237=ELLIPSE('',#74205,1.00574525292661,0.999996717908353);
#28238=ELLIPSE('',#74208,1.0056368015532,0.999943270717897);
#28239=ELLIPSE('',#74210,1.0056368015532,0.999943270717897);
#28240=ELLIPSE('',#74213,1.00574525292618,0.9999967179076);
#28241=ELLIPSE('',#74226,4.04301099414057,3.61052636900587);
#28242=ELLIPSE('',#74228,4.94122466090153,4.41070866762619);
#28243=ELLIPSE('',#74230,4.94122466080358,4.41070866744822);
#28244=ELLIPSE('',#74232,4.04301099397701,3.6105263687077);
#28245=ELLIPSE('',#74370,6.2855416077906,5.60836463061411);
#28246=ELLIPSE('',#74381,6.28554160788885,5.60836463079324);
#28247=ELLIPSE('',#74406,6.01178660534285,5.99999999997909);
#28248=ELLIPSE('',#74408,6.01178660534285,5.99999999997909);
#28249=ELLIPSE('',#74437,1.49992178054318,1.49984241748071);
#28250=ELLIPSE('',#74482,11.276242553168,11.25);
#28251=ELLIPSE('',#74497,11.276242553168,11.25);
#28252=ELLIPSE('',#74510,117.511164356514,36.8696045818883);
#28253=ELLIPSE('',#74554,8.60738223289992,8.5);
#28254=ELLIPSE('',#74563,8.6073822328993,8.5);
#28255=ELLIPSE('',#74567,8.65325056938175,8.5);
#28256=ELLIPSE('',#74569,8.65325056938189,8.5);
#28257=ELLIPSE('',#74588,0.992887082009702,0.979492091207913);
#28258=ELLIPSE('',#74604,0.999999410104529,0.99999724691127);
#28259=ELLIPSE('',#74607,0.992882537849169,0.979483124685638);
#28260=ELLIPSE('',#74618,2.00673931334361,1.99998944757292);
#28261=ELLIPSE('',#74620,2.0067393316968,1.99998948785457);
#28262=ELLIPSE('',#74623,2.00673933169727,1.99998948785529);
#28263=ELLIPSE('',#74627,2.00673931334434,1.99998944757384);
#28264=ELLIPSE('',#74630,6.72238984679831,5.98848679860425);
#28265=ELLIPSE('',#74634,6.72238984679831,5.98848679860425);
#28266=ELLIPSE('',#74665,1.77419289748643,1.57004047818382);
#28267=ELLIPSE('',#74667,2.66065370627833,2.35104525552644);
#28268=ELLIPSE('',#74680,9.60825852662003,6.49572525900757);
#28269=ELLIPSE('',#74681,8.81475461887675,4.76371459622832);
#28270=ELLIPSE('',#74688,8.81475461887675,4.76371459622832);
#28271=ELLIPSE('',#74690,9.60825852662003,6.49572525900757);
#28272=ELLIPSE('',#74695,2.6606537061707,2.35104525533312);
#28273=ELLIPSE('',#74697,1.77419289757851,1.57004047834917);
#28274=ELLIPSE('',#74709,2.71871233941008,2.44360186497474);
#28275=ELLIPSE('',#74715,2.7187123394507,2.4436018650497);
#28276=ELLIPSE('',#74717,35.2770216193678,19.8553770774308);
#28277=ELLIPSE('',#74719,118.256655964127,36.9063902390264);
#28278=ELLIPSE('',#74721,118.256655964127,36.9063902390264);
#28279=ELLIPSE('',#74723,35.2770216132773,19.85537707572);
#28280=ELLIPSE('',#74726,8.8113207786449,7.70640974803279);
#28281=ELLIPSE('',#74738,8.81132077891916,7.70640974851645);
#28282=ELLIPSE('',#74740,2.73809634833891,2.47342072173866);
#28283=ELLIPSE('',#74750,2.73809634835726,2.47342072177315);
#28284=ELLIPSE('',#74753,2.73809634837343,2.47342072180354);
#28285=ELLIPSE('',#74763,2.73809634835981,2.47342072177801);
#28286=ELLIPSE('',#74765,117.511169814261,36.8696054401065);
#28287=ELLIPSE('',#74782,1.81315027365883,1.63169686762752);
#28288=ELLIPSE('',#74789,1.81315027366311,1.63169686763541);
#28289=ELLIPSE('',#74821,7.05933287619184,6.16724754133032);
#28290=ELLIPSE('',#74825,6.39499692194276,4.54595223817679);
#28291=ELLIPSE('',#74827,131.184147212176,27.9547854805678);
#28292=ELLIPSE('',#74828,152.562812141201,32.5858754193722);
#28293=ELLIPSE('',#74848,110.271367928674,35.1186362130563);
#28294=ELLIPSE('',#74856,0.913370190829618,0.826464368202827);
#28295=ELLIPSE('',#74871,0.913370190890333,0.826464368318564);
#28296=ELLIPSE('',#74894,0.913370190866205,0.8264643682731);
#28297=ELLIPSE('',#74912,0.913370190828699,0.826464368201713);
#28298=ELLIPSE('',#74922,110.271377199516,35.1186376868817);
#28299=ELLIPSE('',#74939,131.184149316297,27.9547857048769);
#28300=ELLIPSE('',#74940,6.39499692194276,4.54595223817679);
#28301=ELLIPSE('',#74947,7.05933287604516,6.1672475410715);
#28302=ELLIPSE('',#74962,152.562812141201,32.5858754193722);
#28303=ELLIPSE('',#74976,2.26324615692728,2.03236797303856);
#28304=ELLIPSE('',#74980,2.26324615697839,2.03236797313307);
#28305=ELLIPSE('',#74982,1.36045412091738,1.22461576179582);
#28306=ELLIPSE('',#74983,1.36045412086231,1.22461576169467);
#28307=ELLIPSE('',#74990,213.511842293513,2.36543971119764);
#28308=ELLIPSE('',#75009,2.38783172833824,2.27318659786936);
#28309=ELLIPSE('',#75011,1.43649123789055,1.371343152831);
#28310=ELLIPSE('',#75013,1.4364912378662,1.37134315278417);
#28311=ELLIPSE('',#75014,2.38783172832248,2.27318659783866);
#28312=ELLIPSE('',#75034,213.511842293513,2.36543971119764);
#28313=ELLIPSE('',#75138,16.649858994972,14.3121542958781);
#28314=ELLIPSE('',#75139,16.6762482572843,14.3475090643617);
#28315=ELLIPSE('',#75144,11.3102019889657,9.76983719180944);
#28316=ELLIPSE('',#75145,11.310161355299,9.76617443144253);
#28317=ELLIPSE('',#75157,11.3107392351504,9.76725815236104);
#28318=ELLIPSE('',#75159,4.34055228216636,3.75776272117134);
#28319=ELLIPSE('',#75161,17.2224212362711,15.0139787705605);
#28320=ELLIPSE('',#75162,15.5430136116704,13.1206737376061);
#28321=ELLIPSE('',#75163,15.5200403916978,13.1380017095483);
#28322=ELLIPSE('',#75167,0.435448781791107,0.375754416382945);
#28323=ELLIPSE('',#75168,10.4599799334807,4.98556610741633);
#28324=ELLIPSE('',#75181,0.868277749340613,0.75);
#28325=ELLIPSE('',#75204,0.868277749340613,0.75);
#28326=ELLIPSE('',#75218,0.868277749340613,0.75);
#28327=ELLIPSE('',#75219,0.868277749340613,0.75);
#28328=ELLIPSE('',#75220,0.868277749340613,0.75);
#28329=ELLIPSE('',#75222,0.868277749340613,0.75);
#28330=ELLIPSE('',#75249,0.868277749340613,0.75);
#28331=ELLIPSE('',#75274,0.868277749340613,0.75);
#28332=ELLIPSE('',#75320,17.4325234402637,15.2183886116288);
#28333=ELLIPSE('',#75321,17.4380658307846,15.22772771204);
#28334=ELLIPSE('',#75332,1.07856775224728,0.938224017735155);
#28335=ELLIPSE('',#75339,50.8525448693542,50.852060457842);
#28336=ELLIPSE('',#75342,50.8525448693542,50.852060457842);
#28337=ELLIPSE('',#75346,0.500270426044498,0.499985975539733);
#28338=ELLIPSE('',#75348,0.500270179760315,0.499985374484785);
#28339=ELLIPSE('',#75353,2394.59444013006,27.6440530674931);
#28340=ELLIPSE('',#75355,2394.47000909977,27.6428748898243);
#28341=ELLIPSE('',#75357,2394.98921737159,27.6481266343262);
#28342=ELLIPSE('',#75359,2394.74824986016,27.6457496582129);
#28343=ELLIPSE('',#75361,2394.65992528436,27.6447299243303);
#28344=ELLIPSE('',#75363,2394.8726244115,27.6470341387757);
#28345=ELLIPSE('',#75365,2394.7013329163,27.6451561307538);
#28346=ELLIPSE('',#75367,2394.59928950455,27.6442109358061);
#28347=ELLIPSE('',#75368,2394.81036179339,27.6463906851812);
#28348=ELLIPSE('',#75370,2394.77217242161,27.6458882286358);
#28349=ELLIPSE('',#75372,2394.53876365494,27.6435856850201);
#28350=ELLIPSE('',#75374,2394.60740681489,27.6441869840945);
#28351=ELLIPSE('',#75376,2394.83623076068,27.6466583923622);
#28352=ELLIPSE('',#75378,2394.72472510004,27.6453986455341);
#28353=ELLIPSE('',#75380,2394.6570319591,27.6448068564402);
#28354=ELLIPSE('',#75382,2394.90771405061,27.6472882962798);
#28355=ELLIPSE('',#75385,47.1004482016859,47.0934382587023);
#28356=ELLIPSE('',#75386,47.1004482016858,47.0934382587023);
#28357=ELLIPSE('',#75389,1.08224076762508,0.927169618988372);
#28358=ELLIPSE('',#75390,1.10841891161611,0.969738977721109);
#28359=ELLIPSE('',#75391,1.08221691928949,0.927081267114025);
#28360=ELLIPSE('',#75392,1.08221417186028,0.927048235121808);
#28361=ELLIPSE('',#75393,1.08224382903225,0.927168226186757);
#28362=ELLIPSE('',#75394,1.08220658045569,0.927066446303279);
#28363=ELLIPSE('',#75395,1.08222404216103,0.927100179475605);
#28364=ELLIPSE('',#75396,1.08221687927723,0.927052955543938);
#28365=ELLIPSE('',#75397,1.08221765938232,0.927053113936422);
#28366=ELLIPSE('',#75398,1.08223547052631,0.927150858784096);
#28367=ELLIPSE('',#75399,1.08225455861164,0.926939029983221);
#28368=ELLIPSE('',#75400,1.08232173791755,0.927144515820415);
#28369=ELLIPSE('',#75401,1.08224202111623,0.926943949236559);
#28370=ELLIPSE('',#75402,1.08227663873921,0.92700625292433);
#28371=ELLIPSE('',#75403,1.08229778559852,0.927103625737148);
#28372=ELLIPSE('',#75404,1.08226288677902,0.926974795765038);
#28373=ELLIPSE('',#75405,1.08228317012871,0.927024683535424);
#28374=ELLIPSE('',#75406,1.08229814955967,0.927101225347787);
#28375=ELLIPSE('',#75407,1.08227298311443,0.926988948426923);
#28376=ELLIPSE('',#75408,1.08227443405414,0.927016875642275);
#28377=ELLIPSE('',#75409,1.08229900596289,0.927100541884433);
#28378=ELLIPSE('',#75414,0.500270426044404,0.499985975539486);
#28379=ELLIPSE('',#75416,0.500270179760375,0.499985374484942);
#28380=ELLIPSE('',#75422,0.500270426044518,0.499985975539767);
#28381=ELLIPSE('',#75424,0.50027017976046,0.499985374485131);
#28382=ELLIPSE('',#75430,0.500270426044463,0.499985975539642);
#28383=ELLIPSE('',#75432,0.500270179760253,0.499985374484683);
#28384=ELLIPSE('',#75438,0.500270426044493,0.499985975539705);
#28385=ELLIPSE('',#75440,0.50027017976033,0.4999853744848);
#28386=ELLIPSE('',#75451,0.500270426044559,0.499985975539856);
#28387=ELLIPSE('',#75453,0.500270179760292,0.499985374484734);
#28388=ELLIPSE('',#75455,50.8525448693553,50.8520604578431);
#28389=ELLIPSE('',#75458,0.500270179760379,0.499985374484921);
#28390=ELLIPSE('',#75459,0.500270426044534,0.499985975539794);
#28391=ELLIPSE('',#75461,0.500270179760313,0.499985374484799);
#28392=ELLIPSE('',#75462,0.500270426044633,0.499985975540025);
#28393=ELLIPSE('',#75464,50.8525448693553,50.8520604578431);
#28394=ELLIPSE('',#75504,0.212909815672888,0.199024236070394);
#28395=ELLIPSE('',#75508,0.212909815670807,0.199024236066366);
#28396=ELLIPSE('',#75511,0.212909815669945,0.199024236064699);
#28397=ELLIPSE('',#75513,0.212909815670807,0.199024236066366);
#28398=ELLIPSE('',#75702,0.212909815670807,0.199024236066366);
#28399=ELLIPSE('',#75704,0.212909815672255,0.199024236069217);
#28400=ELLIPSE('',#75873,0.212909815670773,0.199024236066302);
#28401=ELLIPSE('',#75875,0.212909815670807,0.199024236066366);
#28402=ELLIPSE('',#76363,0.235956562712376,0.220582441455717);
#28403=ELLIPSE('',#76365,0.235956562717693,0.220582441466044);
#28404=ELLIPSE('',#76538,0.235956562717693,0.220582441466044);
#28405=ELLIPSE('',#76540,0.235956562713908,0.220582441458674);
#28406=ELLIPSE('',#76845,0.235956562712306,0.220582441455506);
#28407=ELLIPSE('',#76849,0.235956562717693,0.220582441466044);
#28408=ELLIPSE('',#76850,0.235956562712872,0.220582441456658);
#28409=ELLIPSE('',#76852,0.235956562717693,0.220582441466044);
#28410=ELLIPSE('',#78881,1.13306090245247,0.899999749962833);
#28411=ELLIPSE('',#78897,0.909127455581676,0.881386212562834);
#28412=ELLIPSE('',#78921,25.4971992908096,8.56664213461897);
#28413=ELLIPSE('',#78926,25.6638292200343,8.67890995050244);
#28414=ELLIPSE('',#78942,65.0779476341616,56.0982028707305);
#28415=ELLIPSE('',#78965,0.681205476251153,0.584454251118106);
#28416=ELLIPSE('',#78986,25.0881351031608,8.29382683475956);
#28417=ELLIPSE('',#78993,0.908881087413275,0.880932127525095);
#28418=ELLIPSE('',#78996,25.6715386568377,8.68420753459896);
#28419=ELLIPSE('',#79022,6.2167780630296,5.37707699205945);
#28420=ELLIPSE('',#79023,6.21674083849701,5.37704497541129);
#28421=ELLIPSE('',#79072,7.17726426296591,7.15328165890608);
#28422=ELLIPSE('',#79095,0.640501912374597,0.602064437090101);
#28423=ELLIPSE('',#79101,24.82090486166,8.11769103222618);
#28424=ELLIPSE('',#79105,0.532961917171729,0.494020838271442);
#28425=ELLIPSE('',#79118,24.7929396477396,8.09976430101681);
#28426=ELLIPSE('',#79120,64.7103929938279,55.6762862420412);
#28427=ELLIPSE('',#79122,0.70714570856321,0.499999846094845);
#28428=ELLIPSE('',#79178,55.936587942245,39.6901211259222);
#28429=ELLIPSE('',#79181,55.7132732965801,39.3769714511267);
#28430=ELLIPSE('',#79272,0.855978683895165,0.287617308846137);
#28431=ELLIPSE('',#79273,31.1759288678591,30.9882911789974);
#28432=ELLIPSE('',#79282,3.29576564382318,3.29013515350215);
#28433=ELLIPSE('',#79294,1.0776615934022,0.795663679569652);
#28434=ELLIPSE('',#79296,139.50625928802,29.4660446102747);
#28435=ELLIPSE('',#79328,79.1715370479045,78.9812428775907);
#28436=ELLIPSE('',#79333,55.3345393963607,38.8407271565991);
#28437=ELLIPSE('',#79335,79.0269710789862,78.9090223701672);
#28438=ELLIPSE('',#79345,55.7603368121741,39.4451156998886);
#28439=ELLIPSE('',#79451,26.1577182035628,9.01542929137497);
#28440=ELLIPSE('',#79453,64.8491443693626,55.83402318441);
#28441=ELLIPSE('',#79466,21.8770699339605,6.30557681849903);
#28442=ELLIPSE('',#79468,64.9102956778306,55.9087031753843);
#28443=ELLIPSE('',#79475,24.8061313472453,8.10771453292081);
#28444=ELLIPSE('',#79477,64.7375150471058,55.6406879659788);
#28445=ELLIPSE('',#79478,0.996813264402988,0.990892582977685);
#28446=ELLIPSE('',#79483,25.3392967796576,8.46002606668247);
#28447=ELLIPSE('',#79489,64.7930771567971,55.7061068320941);
#28448=ELLIPSE('',#79498,25.6309992180924,8.65602957816227);
#28449=ELLIPSE('',#79499,0.408896565951601,0.329922335557741);
#28450=ELLIPSE('',#79501,64.9100881756615,55.9083605377634);
#28451=ELLIPSE('',#79518,0.75108063018406,0.749200862482938);
#28452=ELLIPSE('',#79537,0.500892555166509,0.500020593178185);
#28453=ELLIPSE('',#79539,0.500892417748501,0.500020423589827);
#28454=ELLIPSE('',#79616,0.938217614291107,0.835582944745895);
#28455=ELLIPSE('',#79679,0.501000642821767,0.500019433842439);
#28456=ELLIPSE('',#79716,0.707145708537731,0.499999846094845);
#28457=ELLIPSE('',#79720,6.48862790795785,0.300000007599055);
#28458=ELLIPSE('',#79741,0.0829632179034921,0.0182539393701829);
#28459=ELLIPSE('',#79963,45.7161489649889,45.696459990007);
#28460=ELLIPSE('',#79968,2.95458684002628,2.90860948433844);
#28461=ELLIPSE('',#79984,40.1708266261223,40.0763343545733);
#28462=ELLIPSE('',#79992,33.5648664416491,33.1500036015484);
#28463=ELLIPSE('',#79995,32.0331789508087,31.9986983226724);
#28464=ELLIPSE('',#79998,1.27302338251393,0.899999305001564);
#28465=ELLIPSE('',#80000,1.27302322282673,0.899999314376307);
#28466=ELLIPSE('',#80002,31.9570394089331,31.9469998133672);
#28467=ELLIPSE('',#80005,1.27302338230204,0.899999305128036);
#28468=ELLIPSE('',#80007,1.27302322324706,0.899999314567978);
#28469=ELLIPSE('',#80016,3.55403220732742,3.45685514418449);
#28470=ELLIPSE('',#80018,46.987019782477,34.7379720998261);
#28471=ELLIPSE('',#80024,2.15823104051081,0.769987528610148);
#28472=ELLIPSE('',#80058,0.500901142095504,0.499978699862789);
#28473=ELLIPSE('',#80070,0.871584213465719,0.751603963018036);
#28474=ELLIPSE('',#80091,45.7043260915153,45.7002450097619);
#28475=ELLIPSE('',#80200,0.375032148724677,0.0401860103591607);
#28476=ELLIPSE('',#80223,0.340537457438059,0.180190759924206);
#28477=ELLIPSE('',#80228,0.500033605080371,0.500031430817085);
#28478=ELLIPSE('',#80303,1.02374859392253,0.999999916484054);
#28479=ELLIPSE('',#80306,3.64177943496699,3.27373743867756);
#28480=ELLIPSE('',#80345,0.499999107745493,0.499992933704427);
#28481=ELLIPSE('',#80350,0.7071067877654,0.500000009053849);
#28482=ELLIPSE('',#80352,1.632185606372,0.626661239114078);
#28483=ELLIPSE('',#80364,0.589392875800177,0.54098188204032);
#28484=ELLIPSE('',#80377,0.213742287175909,0.155178316475251);
#28485=ELLIPSE('',#80394,0.56396847856575,0.319812293308827);
#28486=ELLIPSE('',#80395,0.573309978074397,0.312360742349458);
#28487=ELLIPSE('',#80455,1.70274338361064,0.0588884876085208);
#28488=ELLIPSE('',#80466,0.418977743200872,0.353158027912952);
#28489=ELLIPSE('',#80470,51.4422995503836,50.9134099436406);
#28490=ELLIPSE('',#80494,0.909245827959034,0.783957183345099);
#28491=ELLIPSE('',#80570,43.1941331755212,2.03102478004754);
#28492=ELLIPSE('',#80605,0.50039983466867,0.499999982970164);
#28493=ELLIPSE('',#80606,0.50080078794931,0.499896207315396);
#28494=ELLIPSE('',#80609,1.50979029920911,1.48761271289175);
#28495=ELLIPSE('',#80631,1.4820864470056,1.36990053571471);
#28496=ELLIPSE('',#80634,0.36197042038755,0.2612603216567);
#28497=ELLIPSE('',#80637,0.263175006622605,0.136054566315551);
#28498=ELLIPSE('',#80638,1.66837261508663,0.860626937553063);
#28499=ELLIPSE('',#80640,1.73385728160126,0.734337671862549);
#28500=ELLIPSE('',#80702,0.550115126096902,0.549990908299193);
#28501=ELLIPSE('',#80703,2.09364653697775,1.68339709975692);
#28502=ELLIPSE('',#80705,0.432483120759952,0.340426997895605);
#28503=ELLIPSE('',#80711,2.50122466197876,2.50057338128718);
#28504=ELLIPSE('',#80720,2.03742751374992,1.55397007517346);
#28505=ELLIPSE('',#80724,0.323186172111829,0.200724777551826);
#28506=ELLIPSE('',#80725,0.445017976169193,0.38257092304418);
#28507=ELLIPSE('',#80727,2.09836270724924,1.73201854808507);
#28508=ELLIPSE('',#80729,5.50188549004221,5.50033651186743);
#28509=ELLIPSE('',#80731,40.4885838431464,40.4765152903045);
#28510=ELLIPSE('',#80792,0.503927429369807,0.502938922094491);
#28511=ELLIPSE('',#80793,50.4640201146294,50.4495128014206);
#28512=ELLIPSE('',#80801,5.49183331744125,5.47056562834181);
#28513=ELLIPSE('',#80816,0.499998136347495,0.499989164331422);
#28514=ELLIPSE('',#80821,50.7912480978835,50.5917516219083);
#28515=ELLIPSE('',#80826,0.551434907128282,0.549754139308291);
#28516=ELLIPSE('',#80827,46.1564950169778,46.1360415369492);
#28517=ELLIPSE('',#80830,5.54708227681621,5.54467438488352);
#28518=ELLIPSE('',#80897,0.444873363194101,0.422448931817772);
#28519=ELLIPSE('',#81036,1.67802650876372,1.58990750208665);
#28520=ELLIPSE('',#81037,1.67802650763565,1.58990750096985);
#28521=ELLIPSE('',#81041,0.839013251284168,0.794953748351374);
#28522=ELLIPSE('',#81042,0.83901325353745,0.794953750190405);
#28523=ELLIPSE('',#81043,0.839013253928175,0.794953750600567);
#28524=ELLIPSE('',#81044,0.839013254318378,0.794953750993884);
#28525=ELLIPSE('',#81061,1.67802651116037,1.58990750514171);
#28526=ELLIPSE('',#81064,1.67802650842458,1.58990750185685);
#28527=ELLIPSE('',#81290,16.8843619934713,14.7209328962929);
#28528=ELLIPSE('',#81291,17.3469867766175,14.9991952175799);
#28529=ELLIPSE('',#81293,16.6095214821914,14.241055036222);
#28530=ELLIPSE('',#81383,17.1866949626912,14.9645289658357);
#28531=ELLIPSE('',#81387,17.2999104032091,14.9639910283089);
#28532=ELLIPSE('',#81390,15.5695325,13.1620672);
#28533=ELLIPSE('',#81391,15.550046,13.1844171);
#28534=ELLIPSE('',#81491,0.10740903934394,0.0837723783515762);
#28535=ELLIPSE('',#81498,0.107353841735392,0.0837313615293128);
#28536=ELLIPSE('',#81555,0.304968954013502,0.304807204590736);
#28537=ELLIPSE('',#81560,0.305210907902263,0.304818130183557);
#28538=ELLIPSE('',#81563,0.449494125850922,0.317682801158974);
#28539=ELLIPSE('',#81565,0.424877432513242,0.30800384057945);
#28540=VERTEX_POINT('',#101481);
#28541=VERTEX_POINT('',#101483);
#28542=VERTEX_POINT('',#101487);
#28543=VERTEX_POINT('',#101489);
#28544=VERTEX_POINT('',#101493);
#28545=VERTEX_POINT('',#101494);
#28546=VERTEX_POINT('',#101496);
#28547=VERTEX_POINT('',#101498);
#28548=VERTEX_POINT('',#101505);
#28549=VERTEX_POINT('',#101512);
#28550=VERTEX_POINT('',#101514);
#28551=VERTEX_POINT('',#101516);
#28552=VERTEX_POINT('',#101518);
#28553=VERTEX_POINT('',#101520);
#28554=VERTEX_POINT('',#101522);
#28555=VERTEX_POINT('',#101529);
#28556=VERTEX_POINT('',#101536);
#28557=VERTEX_POINT('',#101538);
#28558=VERTEX_POINT('',#101540);
#28559=VERTEX_POINT('',#101542);
#28560=VERTEX_POINT('',#101544);
#28561=VERTEX_POINT('',#101546);
#28562=VERTEX_POINT('',#101549);
#28563=VERTEX_POINT('',#101550);
#28564=VERTEX_POINT('',#101552);
#28565=VERTEX_POINT('',#101554);
#28566=VERTEX_POINT('',#101556);
#28567=VERTEX_POINT('',#101561);
#28568=VERTEX_POINT('',#101563);
#28569=VERTEX_POINT('',#101565);
#28570=VERTEX_POINT('',#101571);
#28571=VERTEX_POINT('',#101572);
#28572=VERTEX_POINT('',#101574);
#28573=VERTEX_POINT('',#101576);
#28574=VERTEX_POINT('',#101578);
#28575=VERTEX_POINT('',#101583);
#28576=VERTEX_POINT('',#101585);
#28577=VERTEX_POINT('',#101587);
#28578=VERTEX_POINT('',#101628);
#28579=VERTEX_POINT('',#101629);
#28580=VERTEX_POINT('',#101682);
#28581=VERTEX_POINT('',#101759);
#28582=VERTEX_POINT('',#101760);
#28583=VERTEX_POINT('',#101813);
#28584=VERTEX_POINT('',#101856);
#28585=VERTEX_POINT('',#101857);
#28586=VERTEX_POINT('',#101894);
#28587=VERTEX_POINT('',#101896);
#28588=VERTEX_POINT('',#101900);
#28589=VERTEX_POINT('',#101901);
#28590=VERTEX_POINT('',#101906);
#28591=VERTEX_POINT('',#101907);
#28592=VERTEX_POINT('',#101912);
#28593=VERTEX_POINT('',#101913);
#28594=VERTEX_POINT('',#101918);
#28595=VERTEX_POINT('',#101919);
#28596=VERTEX_POINT('',#101959);
#28597=VERTEX_POINT('',#101999);
#28598=VERTEX_POINT('',#102001);
#28599=VERTEX_POINT('',#102005);
#28600=VERTEX_POINT('',#102006);
#28601=VERTEX_POINT('',#102011);
#28602=VERTEX_POINT('',#102012);
#28603=VERTEX_POINT('',#102017);
#28604=VERTEX_POINT('',#102018);
#28605=VERTEX_POINT('',#102023);
#28606=VERTEX_POINT('',#102063);
#28607=VERTEX_POINT('',#102101);
#28608=VERTEX_POINT('',#102302);
#28609=VERTEX_POINT('',#102304);
#28610=VERTEX_POINT('',#102308);
#28611=VERTEX_POINT('',#102312);
#28612=VERTEX_POINT('',#102316);
#28613=VERTEX_POINT('',#102320);
#28614=VERTEX_POINT('',#102324);
#28615=VERTEX_POINT('',#102328);
#28616=VERTEX_POINT('',#102332);
#28617=VERTEX_POINT('',#102337);
#28618=VERTEX_POINT('',#102372);
#28619=VERTEX_POINT('',#102381);
#28620=VERTEX_POINT('',#102385);
#28621=VERTEX_POINT('',#102389);
#28622=VERTEX_POINT('',#102393);
#28623=VERTEX_POINT('',#102397);
#28624=VERTEX_POINT('',#102456);
#28625=VERTEX_POINT('',#102458);
#28626=VERTEX_POINT('',#102510);
#28627=VERTEX_POINT('',#102511);
#28628=VERTEX_POINT('',#102522);
#28629=VERTEX_POINT('',#102524);
#28630=VERTEX_POINT('',#102537);
#28631=VERTEX_POINT('',#102538);
#28632=VERTEX_POINT('',#102540);
#28633=VERTEX_POINT('',#102542);
#28634=VERTEX_POINT('',#102544);
#28635=VERTEX_POINT('',#102548);
#28636=VERTEX_POINT('',#102549);
#28637=VERTEX_POINT('',#102551);
#28638=VERTEX_POINT('',#102553);
#28639=VERTEX_POINT('',#102555);
#28640=VERTEX_POINT('',#102588);
#28641=VERTEX_POINT('',#102589);
#28642=VERTEX_POINT('',#102600);
#28643=VERTEX_POINT('',#102602);
#28644=VERTEX_POINT('',#102632);
#28645=VERTEX_POINT('',#102633);
#28646=VERTEX_POINT('',#102668);
#28647=VERTEX_POINT('',#102669);
#28648=VERTEX_POINT('',#102671);
#28649=VERTEX_POINT('',#102673);
#28650=VERTEX_POINT('',#102688);
#28651=VERTEX_POINT('',#102689);
#28652=VERTEX_POINT('',#102691);
#28653=VERTEX_POINT('',#102693);
#28654=VERTEX_POINT('',#102697);
#28655=VERTEX_POINT('',#102698);
#28656=VERTEX_POINT('',#102700);
#28657=VERTEX_POINT('',#102702);
#28658=VERTEX_POINT('',#102704);
#28659=VERTEX_POINT('',#102706);
#28660=VERTEX_POINT('',#102710);
#28661=VERTEX_POINT('',#102711);
#28662=VERTEX_POINT('',#102713);
#28663=VERTEX_POINT('',#102715);
#28664=VERTEX_POINT('',#102717);
#28665=VERTEX_POINT('',#102719);
#28666=VERTEX_POINT('',#102734);
#28667=VERTEX_POINT('',#102736);
#28668=VERTEX_POINT('',#102751);
#28669=VERTEX_POINT('',#102753);
#28670=VERTEX_POINT('',#102771);
#28671=VERTEX_POINT('',#102773);
#28672=VERTEX_POINT('',#102791);
#28673=VERTEX_POINT('',#102793);
#28674=VERTEX_POINT('',#102808);
#28675=VERTEX_POINT('',#102809);
#28676=VERTEX_POINT('',#102811);
#28677=VERTEX_POINT('',#102813);
#28678=VERTEX_POINT('',#102828);
#28679=VERTEX_POINT('',#102829);
#28680=VERTEX_POINT('',#102831);
#28681=VERTEX_POINT('',#102833);
#28682=VERTEX_POINT('',#102851);
#28683=VERTEX_POINT('',#102853);
#28684=VERTEX_POINT('',#102871);
#28685=VERTEX_POINT('',#102873);
#28686=VERTEX_POINT('',#102877);
#28687=VERTEX_POINT('',#102878);
#28688=VERTEX_POINT('',#102880);
#28689=VERTEX_POINT('',#102884);
#28690=VERTEX_POINT('',#102885);
#28691=VERTEX_POINT('',#102890);
#28692=VERTEX_POINT('',#102891);
#28693=VERTEX_POINT('',#102893);
#28694=VERTEX_POINT('',#102895);
#28695=VERTEX_POINT('',#102899);
#28696=VERTEX_POINT('',#102903);
#28697=VERTEX_POINT('',#102907);
#28698=VERTEX_POINT('',#102911);
#28699=VERTEX_POINT('',#102915);
#28700=VERTEX_POINT('',#102919);
#28701=VERTEX_POINT('',#102920);
#28702=VERTEX_POINT('',#102922);
#28703=VERTEX_POINT('',#102933);
#28704=VERTEX_POINT('',#102934);
#28705=VERTEX_POINT('',#102940);
#28706=VERTEX_POINT('',#102947);
#28707=VERTEX_POINT('',#102948);
#28708=VERTEX_POINT('',#102953);
#28709=VERTEX_POINT('',#102954);
#28710=VERTEX_POINT('',#102973);
#28711=VERTEX_POINT('',#102982);
#28712=VERTEX_POINT('',#102986);
#28713=VERTEX_POINT('',#102988);
#28714=VERTEX_POINT('',#103013);
#28715=VERTEX_POINT('',#103014);
#28716=VERTEX_POINT('',#103016);
#28717=VERTEX_POINT('',#103018);
#28718=VERTEX_POINT('',#103022);
#28719=VERTEX_POINT('',#103032);
#28720=VERTEX_POINT('',#103034);
#28721=VERTEX_POINT('',#103038);
#28722=VERTEX_POINT('',#103039);
#28723=VERTEX_POINT('',#103041);
#28724=VERTEX_POINT('',#103043);
#28725=VERTEX_POINT('',#103048);
#28726=VERTEX_POINT('',#103057);
#28727=VERTEX_POINT('',#103059);
#28728=VERTEX_POINT('',#103063);
#28729=VERTEX_POINT('',#103074);
#28730=VERTEX_POINT('',#103087);
#28731=VERTEX_POINT('',#103098);
#28732=VERTEX_POINT('',#103111);
#28733=VERTEX_POINT('',#103115);
#28734=VERTEX_POINT('',#103152);
#28735=VERTEX_POINT('',#103161);
#28736=VERTEX_POINT('',#103167);
#28737=VERTEX_POINT('',#103204);
#28738=VERTEX_POINT('',#103208);
#28739=VERTEX_POINT('',#103210);
#28740=VERTEX_POINT('',#103322);
#28741=VERTEX_POINT('',#103414);
#28742=VERTEX_POINT('',#103484);
#28743=VERTEX_POINT('',#103486);
#28744=VERTEX_POINT('',#103525);
#28745=VERTEX_POINT('',#103568);
#28746=VERTEX_POINT('',#103572);
#28747=VERTEX_POINT('',#103731);
#28748=VERTEX_POINT('',#103882);
#28749=VERTEX_POINT('',#103884);
#28750=VERTEX_POINT('',#103897);
#28751=VERTEX_POINT('',#103918);
#28752=VERTEX_POINT('',#103927);
#28753=VERTEX_POINT('',#103981);
#28754=VERTEX_POINT('',#104023);
#28755=VERTEX_POINT('',#104025);
#28756=VERTEX_POINT('',#104038);
#28757=VERTEX_POINT('',#104055);
#28758=VERTEX_POINT('',#104088);
#28759=VERTEX_POINT('',#104130);
#28760=VERTEX_POINT('',#104132);
#28761=VERTEX_POINT('',#104158);
#28762=VERTEX_POINT('',#104162);
#28763=VERTEX_POINT('',#104195);
#28764=VERTEX_POINT('',#104206);
#28765=VERTEX_POINT('',#104260);
#28766=VERTEX_POINT('',#104273);
#28767=VERTEX_POINT('',#104294);
#28768=VERTEX_POINT('',#104303);
#28769=VERTEX_POINT('',#104336);
#28770=VERTEX_POINT('',#104349);
#28771=VERTEX_POINT('',#104351);
#28772=VERTEX_POINT('',#104355);
#28773=VERTEX_POINT('',#104470);
#28774=VERTEX_POINT('',#104472);
#28775=VERTEX_POINT('',#104587);
#28776=VERTEX_POINT('',#104947);
#28777=VERTEX_POINT('',#104948);
#28778=VERTEX_POINT('',#105055);
#28779=VERTEX_POINT('',#105150);
#28780=VERTEX_POINT('',#105152);
#28781=VERTEX_POINT('',#105190);
#28782=VERTEX_POINT('',#105252);
#28783=VERTEX_POINT('',#105337);
#28784=VERTEX_POINT('',#105491);
#28785=VERTEX_POINT('',#105492);
#28786=VERTEX_POINT('',#105494);
#28787=VERTEX_POINT('',#105600);
#28788=VERTEX_POINT('',#105749);
#28789=VERTEX_POINT('',#105792);
#28790=VERTEX_POINT('',#106202);
#28791=VERTEX_POINT('',#106258);
#28792=VERTEX_POINT('',#106464);
#28793=VERTEX_POINT('',#106487);
#28794=VERTEX_POINT('',#106489);
#28795=VERTEX_POINT('',#106534);
#28796=VERTEX_POINT('',#106672);
#28797=VERTEX_POINT('',#106674);
#28798=VERTEX_POINT('',#106828);
#28799=VERTEX_POINT('',#106832);
#28800=VERTEX_POINT('',#106836);
#28801=VERTEX_POINT('',#106849);
#28802=VERTEX_POINT('',#106858);
#28803=VERTEX_POINT('',#106860);
#28804=VERTEX_POINT('',#106869);
#28805=VERTEX_POINT('',#106884);
#28806=VERTEX_POINT('',#106888);
#28807=VERTEX_POINT('',#106890);
#28808=VERTEX_POINT('',#106941);
#28809=VERTEX_POINT('',#107037);
#28810=VERTEX_POINT('',#107058);
#28811=VERTEX_POINT('',#107060);
#28812=VERTEX_POINT('',#107111);
#28813=VERTEX_POINT('',#107193);
#28814=VERTEX_POINT('',#107323);
#28815=VERTEX_POINT('',#107338);
#28816=VERTEX_POINT('',#107457);
#28817=VERTEX_POINT('',#107478);
#28818=VERTEX_POINT('',#107501);
#28819=VERTEX_POINT('',#107513);
#28820=VERTEX_POINT('',#107528);
#28821=VERTEX_POINT('',#107579);
#28822=VERTEX_POINT('',#107626);
#28823=VERTEX_POINT('',#107630);
#28824=VERTEX_POINT('',#107634);
#28825=VERTEX_POINT('',#107697);
#28826=VERTEX_POINT('',#107705);
#28827=VERTEX_POINT('',#107865);
#28828=VERTEX_POINT('',#107928);
#28829=VERTEX_POINT('',#108219);
#28830=VERTEX_POINT('',#108236);
#28831=VERTEX_POINT('',#108281);
#28832=VERTEX_POINT('',#108332);
#28833=VERTEX_POINT('',#108344);
#28834=VERTEX_POINT('',#108348);
#28835=VERTEX_POINT('',#108390);
#28836=VERTEX_POINT('',#108394);
#28837=VERTEX_POINT('',#108398);
#28838=VERTEX_POINT('',#108431);
#28839=VERTEX_POINT('',#108444);
#28840=VERTEX_POINT('',#108477);
#28841=VERTEX_POINT('',#108492);
#28842=VERTEX_POINT('',#108525);
#28843=VERTEX_POINT('',#108538);
#28844=VERTEX_POINT('',#108571);
#28845=VERTEX_POINT('',#108587);
#28846=VERTEX_POINT('',#108594);
#28847=VERTEX_POINT('',#108596);
#28848=VERTEX_POINT('',#108600);
#28849=VERTEX_POINT('',#108604);
#28850=VERTEX_POINT('',#108608);
#28851=VERTEX_POINT('',#108612);
#28852=VERTEX_POINT('',#108616);
#28853=VERTEX_POINT('',#108620);
#28854=VERTEX_POINT('',#108624);
#28855=VERTEX_POINT('',#108628);
#28856=VERTEX_POINT('',#108632);
#28857=VERTEX_POINT('',#108636);
#28858=VERTEX_POINT('',#108640);
#28859=VERTEX_POINT('',#108644);
#28860=VERTEX_POINT('',#108648);
#28861=VERTEX_POINT('',#108652);
#28862=VERTEX_POINT('',#108660);
#28863=VERTEX_POINT('',#108661);
#28864=VERTEX_POINT('',#108676);
#28865=VERTEX_POINT('',#108678);
#28866=VERTEX_POINT('',#108683);
#28867=VERTEX_POINT('',#108684);
#28868=VERTEX_POINT('',#108693);
#28869=VERTEX_POINT('',#108703);
#28870=VERTEX_POINT('',#108707);
#28871=VERTEX_POINT('',#108709);
#28872=VERTEX_POINT('',#108711);
#28873=VERTEX_POINT('',#108716);
#28874=VERTEX_POINT('',#108723);
#28875=VERTEX_POINT('',#108725);
#28876=VERTEX_POINT('',#108732);
#28877=VERTEX_POINT('',#108737);
#28878=VERTEX_POINT('',#108740);
#28879=VERTEX_POINT('',#108742);
#28880=VERTEX_POINT('',#108744);
#28881=VERTEX_POINT('',#108755);
#28882=VERTEX_POINT('',#108760);
#28883=VERTEX_POINT('',#108765);
#28884=VERTEX_POINT('',#108767);
#28885=VERTEX_POINT('',#108769);
#28886=VERTEX_POINT('',#108774);
#28887=VERTEX_POINT('',#108779);
#28888=VERTEX_POINT('',#108790);
#28889=VERTEX_POINT('',#108846);
#28890=VERTEX_POINT('',#108848);
#28891=VERTEX_POINT('',#108854);
#28892=VERTEX_POINT('',#108855);
#28893=VERTEX_POINT('',#108857);
#28894=VERTEX_POINT('',#108859);
#28895=VERTEX_POINT('',#108863);
#28896=VERTEX_POINT('',#108864);
#28897=VERTEX_POINT('',#108869);
#28898=VERTEX_POINT('',#108870);
#28899=VERTEX_POINT('',#108875);
#28900=VERTEX_POINT('',#108876);
#28901=VERTEX_POINT('',#108881);
#28902=VERTEX_POINT('',#108882);
#28903=VERTEX_POINT('',#108887);
#28904=VERTEX_POINT('',#108888);
#28905=VERTEX_POINT('',#108891);
#28906=VERTEX_POINT('',#108897);
#28907=VERTEX_POINT('',#108898);
#28908=VERTEX_POINT('',#108901);
#28909=VERTEX_POINT('',#108913);
#28910=VERTEX_POINT('',#108914);
#28911=VERTEX_POINT('',#108919);
#28912=VERTEX_POINT('',#108920);
#28913=VERTEX_POINT('',#108933);
#28914=VERTEX_POINT('',#108934);
#28915=VERTEX_POINT('',#108939);
#28916=VERTEX_POINT('',#108940);
#28917=VERTEX_POINT('',#108947);
#28918=VERTEX_POINT('',#108950);
#28919=VERTEX_POINT('',#108958);
#28920=VERTEX_POINT('',#108960);
#28921=VERTEX_POINT('',#108964);
#28922=VERTEX_POINT('',#108966);
#28923=VERTEX_POINT('',#108970);
#28924=VERTEX_POINT('',#108974);
#28925=VERTEX_POINT('',#108978);
#28926=VERTEX_POINT('',#108982);
#28927=VERTEX_POINT('',#108984);
#28928=VERTEX_POINT('',#108988);
#28929=VERTEX_POINT('',#108992);
#28930=VERTEX_POINT('',#108994);
#28931=VERTEX_POINT('',#108996);
#28932=VERTEX_POINT('',#109001);
#28933=VERTEX_POINT('',#109005);
#28934=VERTEX_POINT('',#109007);
#28935=VERTEX_POINT('',#109011);
#28936=VERTEX_POINT('',#109013);
#28937=VERTEX_POINT('',#109019);
#28938=VERTEX_POINT('',#109023);
#28939=VERTEX_POINT('',#109027);
#28940=VERTEX_POINT('',#109031);
#28941=VERTEX_POINT('',#109037);
#28942=VERTEX_POINT('',#109041);
#28943=VERTEX_POINT('',#109047);
#28944=VERTEX_POINT('',#109048);
#28945=VERTEX_POINT('',#109050);
#28946=VERTEX_POINT('',#109055);
#28947=VERTEX_POINT('',#109057);
#28948=VERTEX_POINT('',#109092);
#28949=VERTEX_POINT('',#109124);
#28950=VERTEX_POINT('',#109128);
#28951=VERTEX_POINT('',#109129);
#28952=VERTEX_POINT('',#109132);
#28953=VERTEX_POINT('',#109136);
#28954=VERTEX_POINT('',#109137);
#28955=VERTEX_POINT('',#109139);
#28956=VERTEX_POINT('',#109141);
#28957=VERTEX_POINT('',#109143);
#28958=VERTEX_POINT('',#109145);
#28959=VERTEX_POINT('',#109149);
#28960=VERTEX_POINT('',#109150);
#28961=VERTEX_POINT('',#109152);
#28962=VERTEX_POINT('',#109154);
#28963=VERTEX_POINT('',#109156);
#28964=VERTEX_POINT('',#109158);
#28965=VERTEX_POINT('',#109162);
#28966=VERTEX_POINT('',#109163);
#28967=VERTEX_POINT('',#109165);
#28968=VERTEX_POINT('',#109167);
#28969=VERTEX_POINT('',#109169);
#28970=VERTEX_POINT('',#109173);
#28971=VERTEX_POINT('',#109175);
#28972=VERTEX_POINT('',#109177);
#28973=VERTEX_POINT('',#109209);
#28974=VERTEX_POINT('',#109244);
#28975=VERTEX_POINT('',#109251);
#28976=VERTEX_POINT('',#109252);
#28977=VERTEX_POINT('',#109254);
#28978=VERTEX_POINT('',#109256);
#28979=VERTEX_POINT('',#109258);
#28980=VERTEX_POINT('',#109262);
#28981=VERTEX_POINT('',#109263);
#28982=VERTEX_POINT('',#109265);
#28983=VERTEX_POINT('',#109267);
#28984=VERTEX_POINT('',#109269);
#28985=VERTEX_POINT('',#109273);
#28986=VERTEX_POINT('',#109274);
#28987=VERTEX_POINT('',#109276);
#28988=VERTEX_POINT('',#109281);
#28989=VERTEX_POINT('',#109283);
#28990=VERTEX_POINT('',#109285);
#28991=VERTEX_POINT('',#109289);
#28992=VERTEX_POINT('',#109291);
#28993=VERTEX_POINT('',#109293);
#28994=VERTEX_POINT('',#109297);
#28995=VERTEX_POINT('',#109298);
#28996=VERTEX_POINT('',#109301);
#28997=VERTEX_POINT('',#109322);
#28998=VERTEX_POINT('',#109323);
#28999=VERTEX_POINT('',#109344);
#29000=VERTEX_POINT('',#109346);
#29001=VERTEX_POINT('',#109385);
#29002=VERTEX_POINT('',#109386);
#29003=VERTEX_POINT('',#109388);
#29004=VERTEX_POINT('',#109390);
#29005=VERTEX_POINT('',#109420);
#29006=VERTEX_POINT('',#109421);
#29007=VERTEX_POINT('',#109438);
#29008=VERTEX_POINT('',#109440);
#29009=VERTEX_POINT('',#109461);
#29010=VERTEX_POINT('',#109462);
#29011=VERTEX_POINT('',#109488);
#29012=VERTEX_POINT('',#109490);
#29013=VERTEX_POINT('',#109513);
#29014=VERTEX_POINT('',#109514);
#29015=VERTEX_POINT('',#109516);
#29016=VERTEX_POINT('',#109520);
#29017=VERTEX_POINT('',#109521);
#29018=VERTEX_POINT('',#109523);
#29019=VERTEX_POINT('',#109556);
#29020=VERTEX_POINT('',#109557);
#29021=VERTEX_POINT('',#109622);
#29022=VERTEX_POINT('',#109624);
#29023=VERTEX_POINT('',#109720);
#29024=VERTEX_POINT('',#109721);
#29025=VERTEX_POINT('',#109786);
#29026=VERTEX_POINT('',#109788);
#29027=VERTEX_POINT('',#109884);
#29028=VERTEX_POINT('',#109885);
#29029=VERTEX_POINT('',#109947);
#29030=VERTEX_POINT('',#109949);
#29031=VERTEX_POINT('',#110042);
#29032=VERTEX_POINT('',#110043);
#29033=VERTEX_POINT('',#110105);
#29034=VERTEX_POINT('',#110107);
#29035=VERTEX_POINT('',#110182);
#29036=VERTEX_POINT('',#110184);
#29037=VERTEX_POINT('',#110199);
#29038=VERTEX_POINT('',#110201);
#29039=VERTEX_POINT('',#110205);
#29040=VERTEX_POINT('',#110206);
#29041=VERTEX_POINT('',#110222);
#29042=VERTEX_POINT('',#110223);
#29043=VERTEX_POINT('',#110225);
#29044=VERTEX_POINT('',#110230);
#29045=VERTEX_POINT('',#110254);
#29046=VERTEX_POINT('',#110255);
#29047=VERTEX_POINT('',#110257);
#29048=VERTEX_POINT('',#110259);
#29049=VERTEX_POINT('',#110266);
#29050=VERTEX_POINT('',#110268);
#29051=VERTEX_POINT('',#110289);
#29052=VERTEX_POINT('',#110290);
#29053=VERTEX_POINT('',#110334);
#29054=VERTEX_POINT('',#110335);
#29055=VERTEX_POINT('',#110337);
#29056=VERTEX_POINT('',#110339);
#29057=VERTEX_POINT('',#110360);
#29058=VERTEX_POINT('',#110380);
#29059=VERTEX_POINT('',#110431);
#29060=VERTEX_POINT('',#110496);
#29061=VERTEX_POINT('',#110566);
#29062=VERTEX_POINT('',#110567);
#29063=VERTEX_POINT('',#110586);
#29064=VERTEX_POINT('',#110587);
#29065=VERTEX_POINT('',#110589);
#29066=VERTEX_POINT('',#110591);
#29067=VERTEX_POINT('',#110612);
#29068=VERTEX_POINT('',#110632);
#29069=VERTEX_POINT('',#110654);
#29070=VERTEX_POINT('',#110656);
#29071=VERTEX_POINT('',#110727);
#29072=VERTEX_POINT('',#110729);
#29073=VERTEX_POINT('',#110733);
#29074=VERTEX_POINT('',#110735);
#29075=VERTEX_POINT('',#110900);
#29076=VERTEX_POINT('',#110902);
#29077=VERTEX_POINT('',#110917);
#29078=VERTEX_POINT('',#110919);
#29079=VERTEX_POINT('',#110934);
#29080=VERTEX_POINT('',#110935);
#29081=VERTEX_POINT('',#110937);
#29082=VERTEX_POINT('',#110948);
#29083=VERTEX_POINT('',#110966);
#29084=VERTEX_POINT('',#110968);
#29085=VERTEX_POINT('',#110986);
#29086=VERTEX_POINT('',#110988);
#29087=VERTEX_POINT('',#110995);
#29088=VERTEX_POINT('',#110996);
#29089=VERTEX_POINT('',#111001);
#29090=VERTEX_POINT('',#111003);
#29091=VERTEX_POINT('',#111007);
#29092=VERTEX_POINT('',#111008);
#29093=VERTEX_POINT('',#111017);
#29094=VERTEX_POINT('',#111021);
#29095=VERTEX_POINT('',#111120);
#29096=VERTEX_POINT('',#111222);
#29097=VERTEX_POINT('',#111223);
#29098=VERTEX_POINT('',#111363);
#29099=VERTEX_POINT('',#111367);
#29100=VERTEX_POINT('',#111368);
#29101=VERTEX_POINT('',#111390);
#29102=VERTEX_POINT('',#111391);
#29103=VERTEX_POINT('',#111440);
#29104=VERTEX_POINT('',#111455);
#29105=VERTEX_POINT('',#111470);
#29106=VERTEX_POINT('',#111471);
#29107=VERTEX_POINT('',#111509);
#29108=VERTEX_POINT('',#111528);
#29109=VERTEX_POINT('',#111532);
#29110=VERTEX_POINT('',#111534);
#29111=VERTEX_POINT('',#111602);
#29112=VERTEX_POINT('',#111651);
#29113=VERTEX_POINT('',#111712);
#29114=VERTEX_POINT('',#111729);
#29115=VERTEX_POINT('',#111766);
#29116=VERTEX_POINT('',#111769);
#29117=VERTEX_POINT('',#111801);
#29118=VERTEX_POINT('',#111831);
#29119=VERTEX_POINT('',#111833);
#29120=VERTEX_POINT('',#111913);
#29121=VERTEX_POINT('',#111983);
#29122=VERTEX_POINT('',#111984);
#29123=VERTEX_POINT('',#111990);
#29124=VERTEX_POINT('',#111994);
#29125=VERTEX_POINT('',#111995);
#29126=VERTEX_POINT('',#112060);
#29127=VERTEX_POINT('',#112067);
#29128=VERTEX_POINT('',#112071);
#29129=VERTEX_POINT('',#112073);
#29130=VERTEX_POINT('',#112077);
#29131=VERTEX_POINT('',#112109);
#29132=VERTEX_POINT('',#112124);
#29133=VERTEX_POINT('',#112128);
#29134=VERTEX_POINT('',#112130);
#29135=VERTEX_POINT('',#112134);
#29136=VERTEX_POINT('',#112138);
#29137=VERTEX_POINT('',#112139);
#29138=VERTEX_POINT('',#112144);
#29139=VERTEX_POINT('',#112146);
#29140=VERTEX_POINT('',#112150);
#29141=VERTEX_POINT('',#112154);
#29142=VERTEX_POINT('',#112158);
#29143=VERTEX_POINT('',#112201);
#29144=VERTEX_POINT('',#112203);
#29145=VERTEX_POINT('',#112207);
#29146=VERTEX_POINT('',#112211);
#29147=VERTEX_POINT('',#112212);
#29148=VERTEX_POINT('',#112266);
#29149=VERTEX_POINT('',#112301);
#29150=VERTEX_POINT('',#112338);
#29151=VERTEX_POINT('',#112339);
#29152=VERTEX_POINT('',#112360);
#29153=VERTEX_POINT('',#112362);
#29154=VERTEX_POINT('',#112410);
#29155=VERTEX_POINT('',#112443);
#29156=VERTEX_POINT('',#112475);
#29157=VERTEX_POINT('',#112502);
#29158=VERTEX_POINT('',#112519);
#29159=VERTEX_POINT('',#112525);
#29160=VERTEX_POINT('',#112552);
#29161=VERTEX_POINT('',#112604);
#29162=VERTEX_POINT('',#112718);
#29163=VERTEX_POINT('',#112735);
#29164=VERTEX_POINT('',#112736);
#29165=VERTEX_POINT('',#112738);
#29166=VERTEX_POINT('',#112746);
#29167=VERTEX_POINT('',#112747);
#29168=VERTEX_POINT('',#112812);
#29169=VERTEX_POINT('',#112831);
#29170=VERTEX_POINT('',#112864);
#29171=VERTEX_POINT('',#112934);
#29172=VERTEX_POINT('',#112935);
#29173=VERTEX_POINT('',#112960);
#29174=VERTEX_POINT('',#112965);
#29175=VERTEX_POINT('',#112990);
#29176=VERTEX_POINT('',#112991);
#29177=VERTEX_POINT('',#113076);
#29178=VERTEX_POINT('',#113082);
#29179=VERTEX_POINT('',#113095);
#29180=VERTEX_POINT('',#113108);
#29181=VERTEX_POINT('',#113123);
#29182=VERTEX_POINT('',#113127);
#29183=VERTEX_POINT('',#113200);
#29184=VERTEX_POINT('',#113232);
#29185=VERTEX_POINT('',#113277);
#29186=VERTEX_POINT('',#113328);
#29187=VERTEX_POINT('',#113330);
#29188=VERTEX_POINT('',#113345);
#29189=VERTEX_POINT('',#113347);
#29190=VERTEX_POINT('',#113349);
#29191=VERTEX_POINT('',#113461);
#29192=VERTEX_POINT('',#113463);
#29193=VERTEX_POINT('',#113485);
#29194=VERTEX_POINT('',#113518);
#29195=VERTEX_POINT('',#113542);
#29196=VERTEX_POINT('',#113543);
#29197=VERTEX_POINT('',#113545);
#29198=VERTEX_POINT('',#113550);
#29199=VERTEX_POINT('',#113568);
#29200=VERTEX_POINT('',#113570);
#29201=VERTEX_POINT('',#113594);
#29202=VERTEX_POINT('',#113630);
#29203=VERTEX_POINT('',#113634);
#29204=VERTEX_POINT('',#113636);
#29205=VERTEX_POINT('',#113720);
#29206=VERTEX_POINT('',#113742);
#29207=VERTEX_POINT('',#113757);
#29208=VERTEX_POINT('',#113759);
#29209=VERTEX_POINT('',#113777);
#29210=VERTEX_POINT('',#113885);
#29211=VERTEX_POINT('',#113903);
#29212=VERTEX_POINT('',#113936);
#29213=VERTEX_POINT('',#113938);
#29214=VERTEX_POINT('',#113962);
#29215=VERTEX_POINT('',#113983);
#29216=VERTEX_POINT('',#114013);
#29217=VERTEX_POINT('',#114037);
#29218=VERTEX_POINT('',#114070);
#29219=VERTEX_POINT('',#114088);
#29220=VERTEX_POINT('',#114090);
#29221=VERTEX_POINT('',#114114);
#29222=VERTEX_POINT('',#114147);
#29223=VERTEX_POINT('',#114171);
#29224=VERTEX_POINT('',#114201);
#29225=VERTEX_POINT('',#114234);
#29226=VERTEX_POINT('',#114267);
#29227=VERTEX_POINT('',#114268);
#29228=VERTEX_POINT('',#114270);
#29229=VERTEX_POINT('',#114275);
#29230=VERTEX_POINT('',#114290);
#29231=VERTEX_POINT('',#114313);
#29232=VERTEX_POINT('',#114318);
#29233=VERTEX_POINT('',#114358);
#29234=VERTEX_POINT('',#114362);
#29235=VERTEX_POINT('',#114377);
#29236=VERTEX_POINT('',#114412);
#29237=VERTEX_POINT('',#114461);
#29238=VERTEX_POINT('',#114476);
#29239=VERTEX_POINT('',#114480);
#29240=VERTEX_POINT('',#114501);
#29241=VERTEX_POINT('',#114529);
#29242=VERTEX_POINT('',#114531);
#29243=VERTEX_POINT('',#114561);
#29244=VERTEX_POINT('',#114562);
#29245=VERTEX_POINT('',#114565);
#29246=VERTEX_POINT('',#114616);
#29247=VERTEX_POINT('',#114685);
#29248=VERTEX_POINT('',#114738);
#29249=VERTEX_POINT('',#114739);
#29250=VERTEX_POINT('',#114741);
#29251=VERTEX_POINT('',#114791);
#29252=VERTEX_POINT('',#114827);
#29253=VERTEX_POINT('',#114829);
#29254=VERTEX_POINT('',#114855);
#29255=VERTEX_POINT('',#114884);
#29256=VERTEX_POINT('',#114899);
#29257=VERTEX_POINT('',#114917);
#29258=VERTEX_POINT('',#114918);
#29259=VERTEX_POINT('',#114956);
#29260=VERTEX_POINT('',#115000);
#29261=VERTEX_POINT('',#115015);
#29262=VERTEX_POINT('',#115019);
#29263=VERTEX_POINT('',#115042);
#29264=VERTEX_POINT('',#115043);
#29265=VERTEX_POINT('',#115059);
#29266=VERTEX_POINT('',#115060);
#29267=VERTEX_POINT('',#115106);
#29268=VERTEX_POINT('',#115107);
#29269=VERTEX_POINT('',#115170);
#29270=VERTEX_POINT('',#115244);
#29271=VERTEX_POINT('',#115261);
#29272=VERTEX_POINT('',#115262);
#29273=VERTEX_POINT('',#115352);
#29274=VERTEX_POINT('',#115399);
#29275=VERTEX_POINT('',#115425);
#29276=VERTEX_POINT('',#115427);
#29277=VERTEX_POINT('',#115514);
#29278=VERTEX_POINT('',#115515);
#29279=VERTEX_POINT('',#115517);
#29280=VERTEX_POINT('',#115522);
#29281=VERTEX_POINT('',#115570);
#29282=VERTEX_POINT('',#115587);
#29283=VERTEX_POINT('',#115713);
#29284=VERTEX_POINT('',#115726);
#29285=VERTEX_POINT('',#115780);
#29286=VERTEX_POINT('',#115798);
#29287=VERTEX_POINT('',#115800);
#29288=VERTEX_POINT('',#115908);
#29289=VERTEX_POINT('',#115910);
#29290=VERTEX_POINT('',#115935);
#29291=VERTEX_POINT('',#115950);
#29292=VERTEX_POINT('',#115954);
#29293=VERTEX_POINT('',#116038);
#29294=VERTEX_POINT('',#116040);
#29295=VERTEX_POINT('',#116061);
#29296=VERTEX_POINT('',#116097);
#29297=VERTEX_POINT('',#116115);
#29298=VERTEX_POINT('',#116116);
#29299=VERTEX_POINT('',#116118);
#29300=VERTEX_POINT('',#116123);
#29301=VERTEX_POINT('',#116159);
#29302=VERTEX_POINT('',#116161);
#29303=VERTEX_POINT('',#116174);
#29304=VERTEX_POINT('',#116207);
#29305=VERTEX_POINT('',#116240);
#29306=VERTEX_POINT('',#116285);
#29307=VERTEX_POINT('',#116300);
#29308=VERTEX_POINT('',#116387);
#29309=VERTEX_POINT('',#116388);
#29310=VERTEX_POINT('',#116390);
#29311=VERTEX_POINT('',#116392);
#29312=VERTEX_POINT('',#116525);
#29313=VERTEX_POINT('',#116542);
#29314=VERTEX_POINT('',#116653);
#29315=VERTEX_POINT('',#116654);
#29316=VERTEX_POINT('',#116656);
#29317=VERTEX_POINT('',#116697);
#29318=VERTEX_POINT('',#116753);
#29319=VERTEX_POINT('',#116754);
#29320=VERTEX_POINT('',#116872);
#29321=VERTEX_POINT('',#116873);
#29322=VERTEX_POINT('',#116884);
#29323=VERTEX_POINT('',#116886);
#29324=VERTEX_POINT('',#116903);
#29325=VERTEX_POINT('',#116916);
#29326=VERTEX_POINT('',#116931);
#29327=VERTEX_POINT('',#116946);
#29328=VERTEX_POINT('',#116952);
#29329=VERTEX_POINT('',#116981);
#29330=VERTEX_POINT('',#116982);
#29331=VERTEX_POINT('',#117011);
#29332=VERTEX_POINT('',#117065);
#29333=VERTEX_POINT('',#117158);
#29334=VERTEX_POINT('',#117200);
#29335=VERTEX_POINT('',#117379);
#29336=VERTEX_POINT('',#117458);
#29337=VERTEX_POINT('',#117467);
#29338=VERTEX_POINT('',#117495);
#29339=VERTEX_POINT('',#117667);
#29340=VERTEX_POINT('',#117669);
#29341=VERTEX_POINT('',#117750);
#29342=VERTEX_POINT('',#117754);
#29343=VERTEX_POINT('',#117783);
#29344=VERTEX_POINT('',#117807);
#29345=VERTEX_POINT('',#117892);
#29346=VERTEX_POINT('',#117893);
#29347=VERTEX_POINT('',#117931);
#29348=VERTEX_POINT('',#117935);
#29349=VERTEX_POINT('',#117951);
#29350=VERTEX_POINT('',#117966);
#29351=VERTEX_POINT('',#117985);
#29352=VERTEX_POINT('',#118020);
#29353=VERTEX_POINT('',#118021);
#29354=VERTEX_POINT('',#118029);
#29355=VERTEX_POINT('',#118033);
#29356=VERTEX_POINT('',#118046);
#29357=VERTEX_POINT('',#118082);
#29358=VERTEX_POINT('',#118138);
#29359=VERTEX_POINT('',#118143);
#29360=VERTEX_POINT('',#118185);
#29361=VERTEX_POINT('',#118368);
#29362=VERTEX_POINT('',#118388);
#29363=VERTEX_POINT('',#118424);
#29364=VERTEX_POINT('',#118462);
#29365=VERTEX_POINT('',#118534);
#29366=VERTEX_POINT('',#118571);
#29367=VERTEX_POINT('',#118587);
#29368=VERTEX_POINT('',#118606);
#29369=VERTEX_POINT('',#118613);
#29370=VERTEX_POINT('',#118618);
#29371=VERTEX_POINT('',#118653);
#29372=VERTEX_POINT('',#118771);
#29373=VERTEX_POINT('',#118780);
#29374=VERTEX_POINT('',#118808);
#29375=VERTEX_POINT('',#118810);
#29376=VERTEX_POINT('',#118996);
#29377=VERTEX_POINT('',#119120);
#29378=VERTEX_POINT('',#119121);
#29379=VERTEX_POINT('',#119203);
#29380=VERTEX_POINT('',#119210);
#29381=VERTEX_POINT('',#119234);
#29382=VERTEX_POINT('',#119301);
#29383=VERTEX_POINT('',#119495);
#29384=VERTEX_POINT('',#119497);
#29385=VERTEX_POINT('',#119674);
#29386=VERTEX_POINT('',#119701);
#29387=VERTEX_POINT('',#119718);
#29388=VERTEX_POINT('',#119810);
#29389=VERTEX_POINT('',#119811);
#29390=VERTEX_POINT('',#119865);
#29391=VERTEX_POINT('',#119901);
#29392=VERTEX_POINT('',#119917);
#29393=VERTEX_POINT('',#119932);
#29394=VERTEX_POINT('',#119952);
#29395=VERTEX_POINT('',#120057);
#29396=VERTEX_POINT('',#120062);
#29397=VERTEX_POINT('',#120086);
#29398=VERTEX_POINT('',#120159);
#29399=VERTEX_POINT('',#120200);
#29400=VERTEX_POINT('',#120202);
#29401=VERTEX_POINT('',#120246);
#29402=VERTEX_POINT('',#120314);
#29403=VERTEX_POINT('',#120508);
#29404=VERTEX_POINT('',#120510);
#29405=VERTEX_POINT('',#120571);
#29406=VERTEX_POINT('',#120589);
#29407=VERTEX_POINT('',#120607);
#29408=VERTEX_POINT('',#120649);
#29409=VERTEX_POINT('',#120696);
#29410=VERTEX_POINT('',#120729);
#29411=VERTEX_POINT('',#120742);
#29412=VERTEX_POINT('',#120815);
#29413=VERTEX_POINT('',#120830);
#29414=VERTEX_POINT('',#120836);
#29415=VERTEX_POINT('',#120909);
#29416=VERTEX_POINT('',#120922);
#29417=VERTEX_POINT('',#120955);
#29418=VERTEX_POINT('',#121036);
#29419=VERTEX_POINT('',#121070);
#29420=VERTEX_POINT('',#121072);
#29421=VERTEX_POINT('',#121252);
#29422=VERTEX_POINT('',#121314);
#29423=VERTEX_POINT('',#121315);
#29424=VERTEX_POINT('',#121351);
#29425=VERTEX_POINT('',#121379);
#29426=VERTEX_POINT('',#121439);
#29427=VERTEX_POINT('',#121531);
#29428=VERTEX_POINT('',#121566);
#29429=VERTEX_POINT('',#121614);
#29430=VERTEX_POINT('',#121647);
#29431=VERTEX_POINT('',#121857);
#29432=VERTEX_POINT('',#121921);
#29433=VERTEX_POINT('',#122035);
#29434=VERTEX_POINT('',#122115);
#29435=VERTEX_POINT('',#122146);
#29436=VERTEX_POINT('',#122148);
#29437=VERTEX_POINT('',#122170);
#29438=VERTEX_POINT('',#122240);
#29439=VERTEX_POINT('',#122290);
#29440=VERTEX_POINT('',#122328);
#29441=VERTEX_POINT('',#122330);
#29442=VERTEX_POINT('',#122334);
#29443=VERTEX_POINT('',#122338);
#29444=VERTEX_POINT('',#122342);
#29445=VERTEX_POINT('',#122346);
#29446=VERTEX_POINT('',#122350);
#29447=VERTEX_POINT('',#122352);
#29448=VERTEX_POINT('',#122356);
#29449=VERTEX_POINT('',#122360);
#29450=VERTEX_POINT('',#122364);
#29451=VERTEX_POINT('',#122368);
#29452=VERTEX_POINT('',#122372);
#29453=VERTEX_POINT('',#122376);
#29454=VERTEX_POINT('',#122382);
#29455=VERTEX_POINT('',#122386);
#29456=VERTEX_POINT('',#122565);
#29457=VERTEX_POINT('',#122566);
#29458=VERTEX_POINT('',#122568);
#29459=VERTEX_POINT('',#122611);
#29460=VERTEX_POINT('',#122613);
#29461=VERTEX_POINT('',#122669);
#29462=VERTEX_POINT('',#122689);
#29463=VERTEX_POINT('',#122883);
#29464=VERTEX_POINT('',#122896);
#29465=VERTEX_POINT('',#122898);
#29466=VERTEX_POINT('',#122940);
#29467=VERTEX_POINT('',#122941);
#29468=VERTEX_POINT('',#122970);
#29469=VERTEX_POINT('',#123035);
#29470=VERTEX_POINT('',#123037);
#29471=VERTEX_POINT('',#123045);
#29472=VERTEX_POINT('',#123104);
#29473=VERTEX_POINT('',#123105);
#29474=VERTEX_POINT('',#123172);
#29475=VERTEX_POINT('',#123174);
#29476=VERTEX_POINT('',#123238);
#29477=VERTEX_POINT('',#123240);
#29478=VERTEX_POINT('',#123241);
#29479=VERTEX_POINT('',#123256);
#29480=VERTEX_POINT('',#123269);
#29481=VERTEX_POINT('',#123297);
#29482=VERTEX_POINT('',#123301);
#29483=VERTEX_POINT('',#123304);
#29484=VERTEX_POINT('',#123407);
#29485=VERTEX_POINT('',#123789);
#29486=VERTEX_POINT('',#123791);
#29487=VERTEX_POINT('',#123813);
#29488=VERTEX_POINT('',#123989);
#29489=VERTEX_POINT('',#124036);
#29490=VERTEX_POINT('',#124160);
#29491=VERTEX_POINT('',#124219);
#29492=VERTEX_POINT('',#124448);
#29493=VERTEX_POINT('',#124453);
#29494=VERTEX_POINT('',#124565);
#29495=VERTEX_POINT('',#124618);
#29496=VERTEX_POINT('',#124946);
#29497=VERTEX_POINT('',#125308);
#29498=VERTEX_POINT('',#125442);
#29499=VERTEX_POINT('',#125519);
#29500=VERTEX_POINT('',#125536);
#29501=VERTEX_POINT('',#125604);
#29502=VERTEX_POINT('',#125636);
#29503=VERTEX_POINT('',#125821);
#29504=VERTEX_POINT('',#126094);
#29505=VERTEX_POINT('',#126135);
#29506=VERTEX_POINT('',#127256);
#29507=VERTEX_POINT('',#127264);
#29508=VERTEX_POINT('',#127714);
#29509=VERTEX_POINT('',#129501);
#29510=VERTEX_POINT('',#129545);
#29511=VERTEX_POINT('',#129661);
#29512=VERTEX_POINT('',#129738);
#29513=VERTEX_POINT('',#129780);
#29514=VERTEX_POINT('',#129942);
#29515=VERTEX_POINT('',#129944);
#29516=VERTEX_POINT('',#129954);
#29517=VERTEX_POINT('',#129955);
#29518=VERTEX_POINT('',#129957);
#29519=VERTEX_POINT('',#129959);
#29520=VERTEX_POINT('',#129963);
#29521=VERTEX_POINT('',#129964);
#29522=VERTEX_POINT('',#129969);
#29523=VERTEX_POINT('',#129970);
#29524=VERTEX_POINT('',#129983);
#29525=VERTEX_POINT('',#129984);
#29526=VERTEX_POINT('',#129989);
#29527=VERTEX_POINT('',#129990);
#29528=VERTEX_POINT('',#130003);
#29529=VERTEX_POINT('',#130004);
#29530=VERTEX_POINT('',#130009);
#29531=VERTEX_POINT('',#130010);
#29532=VERTEX_POINT('',#130015);
#29533=VERTEX_POINT('',#130016);
#29534=VERTEX_POINT('',#130021);
#29535=VERTEX_POINT('',#130022);
#29536=VERTEX_POINT('',#130027);
#29537=VERTEX_POINT('',#130029);
#29538=VERTEX_POINT('',#130033);
#29539=VERTEX_POINT('',#130037);
#29540=VERTEX_POINT('',#130041);
#29541=VERTEX_POINT('',#130045);
#29542=VERTEX_POINT('',#130049);
#29543=VERTEX_POINT('',#130053);
#29544=VERTEX_POINT('',#130057);
#29545=VERTEX_POINT('',#130061);
#29546=VERTEX_POINT('',#130063);
#29547=VERTEX_POINT('',#130065);
#29548=VERTEX_POINT('',#130067);
#29549=VERTEX_POINT('',#130069);
#29550=VERTEX_POINT('',#130073);
#29551=VERTEX_POINT('',#130074);
#29552=VERTEX_POINT('',#130076);
#29553=VERTEX_POINT('',#130078);
#29554=VERTEX_POINT('',#130082);
#29555=VERTEX_POINT('',#130083);
#29556=VERTEX_POINT('',#130088);
#29557=VERTEX_POINT('',#130089);
#29558=VERTEX_POINT('',#130094);
#29559=VERTEX_POINT('',#130095);
#29560=VERTEX_POINT('',#130100);
#29561=VERTEX_POINT('',#130101);
#29562=VERTEX_POINT('',#130106);
#29563=VERTEX_POINT('',#130107);
#29564=VERTEX_POINT('',#130112);
#29565=VERTEX_POINT('',#130113);
#29566=VERTEX_POINT('',#130118);
#29567=VERTEX_POINT('',#130119);
#29568=VERTEX_POINT('',#130129);
#29569=VERTEX_POINT('',#130130);
#29570=VERTEX_POINT('',#130133);
#29571=VERTEX_POINT('',#130137);
#29572=VERTEX_POINT('',#130141);
#29573=VERTEX_POINT('',#130153);
#29574=VERTEX_POINT('',#130157);
#29575=VERTEX_POINT('',#130169);
#29576=VERTEX_POINT('',#130173);
#29577=VERTEX_POINT('',#130177);
#29578=VERTEX_POINT('',#130183);
#29579=VERTEX_POINT('',#130185);
#29580=VERTEX_POINT('',#130187);
#29581=VERTEX_POINT('',#130189);
#29582=VERTEX_POINT('',#130191);
#29583=VERTEX_POINT('',#130193);
#29584=VERTEX_POINT('',#130195);
#29585=VERTEX_POINT('',#130197);
#29586=VERTEX_POINT('',#130199);
#29587=VERTEX_POINT('',#130203);
#29588=VERTEX_POINT('',#130205);
#29589=VERTEX_POINT('',#130209);
#29590=VERTEX_POINT('',#130213);
#29591=VERTEX_POINT('',#130217);
#29592=VERTEX_POINT('',#130221);
#29593=VERTEX_POINT('',#130225);
#29594=VERTEX_POINT('',#130229);
#29595=VERTEX_POINT('',#130233);
#29596=VERTEX_POINT('',#130269);
#29597=VERTEX_POINT('',#130271);
#29598=VERTEX_POINT('',#130274);
#29599=VERTEX_POINT('',#130275);
#29600=VERTEX_POINT('',#130277);
#29601=VERTEX_POINT('',#130290);
#29602=VERTEX_POINT('',#130321);
#29603=VERTEX_POINT('',#130322);
#29604=VERTEX_POINT('',#130337);
#29605=VERTEX_POINT('',#130339);
#29606=VERTEX_POINT('',#130366);
#29607=VERTEX_POINT('',#130367);
#29608=VERTEX_POINT('',#130374);
#29609=VERTEX_POINT('',#130376);
#29610=VERTEX_POINT('',#130378);
#29611=VERTEX_POINT('',#130437);
#29612=VERTEX_POINT('',#130440);
#29613=VERTEX_POINT('',#130441);
#29614=VERTEX_POINT('',#130448);
#29615=VERTEX_POINT('',#130450);
#29616=VERTEX_POINT('',#131509);
#29617=VERTEX_POINT('',#131622);
#29618=VERTEX_POINT('',#131639);
#29619=VERTEX_POINT('',#132278);
#29620=VERTEX_POINT('',#132315);
#29621=VERTEX_POINT('',#132353);
#29622=VERTEX_POINT('',#132354);
#29623=VERTEX_POINT('',#132357);
#29624=VERTEX_POINT('',#132414);
#29625=VERTEX_POINT('',#132415);
#29626=VERTEX_POINT('',#132536);
#29627=VERTEX_POINT('',#132538);
#29628=VERTEX_POINT('',#132595);
#29629=VERTEX_POINT('',#132596);
#29630=VERTEX_POINT('',#132717);
#29631=VERTEX_POINT('',#132719);
#29632=VERTEX_POINT('',#132723);
#29633=VERTEX_POINT('',#132724);
#29634=VERTEX_POINT('',#132726);
#29635=VERTEX_POINT('',#132728);
#29636=VERTEX_POINT('',#132732);
#29637=VERTEX_POINT('',#132736);
#29638=VERTEX_POINT('',#132738);
#29639=VERTEX_POINT('',#132740);
#29640=VERTEX_POINT('',#132742);
#29641=VERTEX_POINT('',#132744);
#29642=VERTEX_POINT('',#132746);
#29643=VERTEX_POINT('',#132748);
#29644=VERTEX_POINT('',#132750);
#29645=VERTEX_POINT('',#132752);
#29646=VERTEX_POINT('',#132754);
#29647=VERTEX_POINT('',#132756);
#29648=VERTEX_POINT('',#132758);
#29649=VERTEX_POINT('',#132760);
#29650=VERTEX_POINT('',#132762);
#29651=VERTEX_POINT('',#132764);
#29652=VERTEX_POINT('',#132766);
#29653=VERTEX_POINT('',#132769);
#29654=VERTEX_POINT('',#132771);
#29655=VERTEX_POINT('',#132773);
#29656=VERTEX_POINT('',#132775);
#29657=VERTEX_POINT('',#132777);
#29658=VERTEX_POINT('',#132779);
#29659=VERTEX_POINT('',#132781);
#29660=VERTEX_POINT('',#132783);
#29661=VERTEX_POINT('',#132785);
#29662=VERTEX_POINT('',#132787);
#29663=VERTEX_POINT('',#132789);
#29664=VERTEX_POINT('',#132791);
#29665=VERTEX_POINT('',#132793);
#29666=VERTEX_POINT('',#132795);
#29667=VERTEX_POINT('',#132797);
#29668=VERTEX_POINT('',#132801);
#29669=VERTEX_POINT('',#132802);
#29670=VERTEX_POINT('',#132805);
#29671=VERTEX_POINT('',#132807);
#29672=VERTEX_POINT('',#132814);
#29673=VERTEX_POINT('',#132829);
#29674=VERTEX_POINT('',#132840);
#29675=VERTEX_POINT('',#132847);
#29676=VERTEX_POINT('',#132871);
#29677=VERTEX_POINT('',#133711);
#29678=VERTEX_POINT('',#133721);
#29679=VERTEX_POINT('',#133723);
#29680=VERTEX_POINT('',#134595);
#29681=VERTEX_POINT('',#134596);
#29682=VERTEX_POINT('',#134607);
#29683=VERTEX_POINT('',#134609);
#29684=VERTEX_POINT('',#135466);
#29685=VERTEX_POINT('',#135467);
#29686=VERTEX_POINT('',#135478);
#29687=VERTEX_POINT('',#135480);
#29688=VERTEX_POINT('',#136322);
#29689=VERTEX_POINT('',#136323);
#29690=VERTEX_POINT('',#136335);
#29691=VERTEX_POINT('',#136337);
#29692=VERTEX_POINT('',#137113);
#29693=VERTEX_POINT('',#137114);
#29694=VERTEX_POINT('',#137125);
#29695=VERTEX_POINT('',#137127);
#29696=VERTEX_POINT('',#137851);
#29697=VERTEX_POINT('',#137852);
#29698=VERTEX_POINT('',#142253);
#29699=VERTEX_POINT('',#142267);
#29700=VERTEX_POINT('',#143575);
#29701=VERTEX_POINT('',#143576);
#29702=VERTEX_POINT('',#144875);
#29703=VERTEX_POINT('',#144876);
#29704=VERTEX_POINT('',#145982);
#29705=VERTEX_POINT('',#145983);
#29706=VERTEX_POINT('',#147466);
#29707=VERTEX_POINT('',#147467);
#29708=VERTEX_POINT('',#147593);
#29709=VERTEX_POINT('',#149294);
#29710=VERTEX_POINT('',#149295);
#29711=VERTEX_POINT('',#151162);
#29712=VERTEX_POINT('',#163933);
#29713=VERTEX_POINT('',#163952);
#29714=VERTEX_POINT('',#163956);
#29715=VERTEX_POINT('',#163962);
#29716=VERTEX_POINT('',#163966);
#29717=VERTEX_POINT('',#163970);
#29718=VERTEX_POINT('',#163976);
#29719=VERTEX_POINT('',#163982);
#29720=VERTEX_POINT('',#163986);
#29721=VERTEX_POINT('',#163990);
#29722=VERTEX_POINT('',#163996);
#29723=VERTEX_POINT('',#164002);
#29724=VERTEX_POINT('',#164006);
#29725=VERTEX_POINT('',#164010);
#29726=VERTEX_POINT('',#164016);
#29727=VERTEX_POINT('',#164603);
#29728=VERTEX_POINT('',#164607);
#29729=VERTEX_POINT('',#164611);
#29730=VERTEX_POINT('',#164613);
#29731=VERTEX_POINT('',#164615);
#29732=VERTEX_POINT('',#164617);
#29733=VERTEX_POINT('',#164619);
#29734=VERTEX_POINT('',#164621);
#29735=VERTEX_POINT('',#164623);
#29736=VERTEX_POINT('',#164626);
#29737=VERTEX_POINT('',#164628);
#29738=VERTEX_POINT('',#164630);
#29739=VERTEX_POINT('',#164632);
#29740=VERTEX_POINT('',#164634);
#29741=VERTEX_POINT('',#164636);
#29742=VERTEX_POINT('',#164638);
#29743=VERTEX_POINT('',#165237);
#29744=VERTEX_POINT('',#165239);
#29745=VERTEX_POINT('',#165243);
#29746=VERTEX_POINT('',#165245);
#29747=VERTEX_POINT('',#165249);
#29748=VERTEX_POINT('',#165253);
#29749=VERTEX_POINT('',#165257);
#29750=VERTEX_POINT('',#165259);
#29751=VERTEX_POINT('',#165263);
#29752=VERTEX_POINT('',#165265);
#29753=VERTEX_POINT('',#165269);
#29754=VERTEX_POINT('',#165273);
#29755=VERTEX_POINT('',#165274);
#29756=VERTEX_POINT('',#165276);
#29757=VERTEX_POINT('',#165278);
#29758=VERTEX_POINT('',#165280);
#29759=VERTEX_POINT('',#165282);
#29760=VERTEX_POINT('',#165284);
#29761=VERTEX_POINT('',#165286);
#29762=VERTEX_POINT('',#165288);
#29763=VERTEX_POINT('',#165290);
#29764=VERTEX_POINT('',#165293);
#29765=VERTEX_POINT('',#165294);
#29766=VERTEX_POINT('',#165296);
#29767=VERTEX_POINT('',#165298);
#29768=VERTEX_POINT('',#165300);
#29769=VERTEX_POINT('',#165302);
#29770=VERTEX_POINT('',#165304);
#29771=VERTEX_POINT('',#165306);
#29772=VERTEX_POINT('',#165308);
#29773=VERTEX_POINT('',#165310);
#29774=VERTEX_POINT('',#165313);
#29775=VERTEX_POINT('',#165314);
#29776=VERTEX_POINT('',#165316);
#29777=VERTEX_POINT('',#165318);
#29778=VERTEX_POINT('',#165320);
#29779=VERTEX_POINT('',#165322);
#29780=VERTEX_POINT('',#165324);
#29781=VERTEX_POINT('',#165326);
#29782=VERTEX_POINT('',#165329);
#29783=VERTEX_POINT('',#165330);
#29784=VERTEX_POINT('',#165332);
#29785=VERTEX_POINT('',#165334);
#29786=VERTEX_POINT('',#165336);
#29787=VERTEX_POINT('',#165338);
#29788=VERTEX_POINT('',#165340);
#29789=VERTEX_POINT('',#165342);
#29790=VERTEX_POINT('',#165345);
#29791=VERTEX_POINT('',#165346);
#29792=VERTEX_POINT('',#165348);
#29793=VERTEX_POINT('',#165350);
#29794=VERTEX_POINT('',#165352);
#29795=VERTEX_POINT('',#165354);
#29796=VERTEX_POINT('',#165356);
#29797=VERTEX_POINT('',#165358);
#29798=VERTEX_POINT('',#165361);
#29799=VERTEX_POINT('',#165362);
#29800=VERTEX_POINT('',#165364);
#29801=VERTEX_POINT('',#165366);
#29802=VERTEX_POINT('',#165368);
#29803=VERTEX_POINT('',#165370);
#29804=VERTEX_POINT('',#165372);
#29805=VERTEX_POINT('',#165374);
#29806=VERTEX_POINT('',#165377);
#29807=VERTEX_POINT('',#165378);
#29808=VERTEX_POINT('',#165380);
#29809=VERTEX_POINT('',#165382);
#29810=VERTEX_POINT('',#165384);
#29811=VERTEX_POINT('',#165386);
#29812=VERTEX_POINT('',#165388);
#29813=VERTEX_POINT('',#165390);
#29814=VERTEX_POINT('',#165393);
#29815=VERTEX_POINT('',#165394);
#29816=VERTEX_POINT('',#165396);
#29817=VERTEX_POINT('',#165398);
#29818=VERTEX_POINT('',#165400);
#29819=VERTEX_POINT('',#165402);
#29820=VERTEX_POINT('',#165404);
#29821=VERTEX_POINT('',#165406);
#29822=VERTEX_POINT('',#165409);
#29823=VERTEX_POINT('',#165410);
#29824=VERTEX_POINT('',#165412);
#29825=VERTEX_POINT('',#165414);
#29826=VERTEX_POINT('',#165416);
#29827=VERTEX_POINT('',#165418);
#29828=VERTEX_POINT('',#165420);
#29829=VERTEX_POINT('',#165422);
#29830=VERTEX_POINT('',#165425);
#29831=VERTEX_POINT('',#165426);
#29832=VERTEX_POINT('',#165428);
#29833=VERTEX_POINT('',#165430);
#29834=VERTEX_POINT('',#165432);
#29835=VERTEX_POINT('',#165434);
#29836=VERTEX_POINT('',#165436);
#29837=VERTEX_POINT('',#165438);
#29838=VERTEX_POINT('',#165441);
#29839=VERTEX_POINT('',#165442);
#29840=VERTEX_POINT('',#165444);
#29841=VERTEX_POINT('',#165446);
#29842=VERTEX_POINT('',#165448);
#29843=VERTEX_POINT('',#165450);
#29844=VERTEX_POINT('',#165452);
#29845=VERTEX_POINT('',#165454);
#29846=VERTEX_POINT('',#165457);
#29847=VERTEX_POINT('',#165458);
#29848=VERTEX_POINT('',#165460);
#29849=VERTEX_POINT('',#165462);
#29850=VERTEX_POINT('',#165464);
#29851=VERTEX_POINT('',#165466);
#29852=VERTEX_POINT('',#165468);
#29853=VERTEX_POINT('',#165470);
#29854=VERTEX_POINT('',#165473);
#29855=VERTEX_POINT('',#165474);
#29856=VERTEX_POINT('',#165476);
#29857=VERTEX_POINT('',#165478);
#29858=VERTEX_POINT('',#165480);
#29859=VERTEX_POINT('',#165482);
#29860=VERTEX_POINT('',#165484);
#29861=VERTEX_POINT('',#165486);
#29862=VERTEX_POINT('',#165489);
#29863=VERTEX_POINT('',#165490);
#29864=VERTEX_POINT('',#165492);
#29865=VERTEX_POINT('',#165494);
#29866=VERTEX_POINT('',#165496);
#29867=VERTEX_POINT('',#165498);
#29868=VERTEX_POINT('',#165500);
#29869=VERTEX_POINT('',#165502);
#29870=VERTEX_POINT('',#165505);
#29871=VERTEX_POINT('',#165506);
#29872=VERTEX_POINT('',#165508);
#29873=VERTEX_POINT('',#165510);
#29874=VERTEX_POINT('',#165512);
#29875=VERTEX_POINT('',#165514);
#29876=VERTEX_POINT('',#165516);
#29877=VERTEX_POINT('',#165518);
#29878=VERTEX_POINT('',#165521);
#29879=VERTEX_POINT('',#165522);
#29880=VERTEX_POINT('',#165524);
#29881=VERTEX_POINT('',#165526);
#29882=VERTEX_POINT('',#165528);
#29883=VERTEX_POINT('',#165536);
#29884=VERTEX_POINT('',#165538);
#29885=VERTEX_POINT('',#165546);
#29886=VERTEX_POINT('',#165549);
#29887=VERTEX_POINT('',#165550);
#29888=VERTEX_POINT('',#165552);
#29889=VERTEX_POINT('',#165554);
#29890=VERTEX_POINT('',#165556);
#29891=VERTEX_POINT('',#165558);
#29892=VERTEX_POINT('',#165560);
#29893=VERTEX_POINT('',#165562);
#29894=VERTEX_POINT('',#165565);
#29895=VERTEX_POINT('',#165566);
#29896=VERTEX_POINT('',#165568);
#29897=VERTEX_POINT('',#165579);
#29898=VERTEX_POINT('',#165581);
#29899=VERTEX_POINT('',#165583);
#29900=VERTEX_POINT('',#165585);
#29901=VERTEX_POINT('',#165587);
#29902=VERTEX_POINT('',#165602);
#29903=VERTEX_POINT('',#165603);
#29904=VERTEX_POINT('',#165605);
#29905=VERTEX_POINT('',#165613);
#29906=VERTEX_POINT('',#165615);
#29907=VERTEX_POINT('',#165617);
#29908=VERTEX_POINT('',#165619);
#29909=VERTEX_POINT('',#165621);
#29910=VERTEX_POINT('',#165630);
#29911=VERTEX_POINT('',#165631);
#29912=VERTEX_POINT('',#165633);
#29913=VERTEX_POINT('',#165641);
#29914=VERTEX_POINT('',#165643);
#29915=VERTEX_POINT('',#165645);
#29916=VERTEX_POINT('',#165647);
#29917=VERTEX_POINT('',#165649);
#29918=VERTEX_POINT('',#165658);
#29919=VERTEX_POINT('',#165659);
#29920=VERTEX_POINT('',#165661);
#29921=VERTEX_POINT('',#165663);
#29922=VERTEX_POINT('',#165665);
#29923=VERTEX_POINT('',#165667);
#29924=VERTEX_POINT('',#165669);
#29925=VERTEX_POINT('',#165671);
#29926=VERTEX_POINT('',#165674);
#29927=VERTEX_POINT('',#165675);
#29928=VERTEX_POINT('',#165677);
#29929=VERTEX_POINT('',#165679);
#29930=VERTEX_POINT('',#165681);
#29931=VERTEX_POINT('',#165683);
#29932=VERTEX_POINT('',#165685);
#29933=VERTEX_POINT('',#165687);
#29934=VERTEX_POINT('',#165690);
#29935=VERTEX_POINT('',#165691);
#29936=VERTEX_POINT('',#165693);
#29937=VERTEX_POINT('',#165695);
#29938=VERTEX_POINT('',#165697);
#29939=VERTEX_POINT('',#165699);
#29940=VERTEX_POINT('',#165701);
#29941=VERTEX_POINT('',#165703);
#29942=VERTEX_POINT('',#165706);
#29943=VERTEX_POINT('',#165707);
#29944=VERTEX_POINT('',#165709);
#29945=VERTEX_POINT('',#165711);
#29946=VERTEX_POINT('',#165713);
#29947=VERTEX_POINT('',#165715);
#29948=VERTEX_POINT('',#165717);
#29949=VERTEX_POINT('',#165719);
#29950=VERTEX_POINT('',#165722);
#29951=VERTEX_POINT('',#165723);
#29952=VERTEX_POINT('',#165725);
#29953=VERTEX_POINT('',#165727);
#29954=VERTEX_POINT('',#165729);
#29955=VERTEX_POINT('',#165731);
#29956=VERTEX_POINT('',#165733);
#29957=VERTEX_POINT('',#165735);
#29958=VERTEX_POINT('',#165738);
#29959=VERTEX_POINT('',#165739);
#29960=VERTEX_POINT('',#165741);
#29961=VERTEX_POINT('',#165743);
#29962=VERTEX_POINT('',#165745);
#29963=VERTEX_POINT('',#165747);
#29964=VERTEX_POINT('',#165749);
#29965=VERTEX_POINT('',#165751);
#29966=VERTEX_POINT('',#165754);
#29967=VERTEX_POINT('',#165755);
#29968=VERTEX_POINT('',#165757);
#29969=VERTEX_POINT('',#165759);
#29970=VERTEX_POINT('',#165761);
#29971=VERTEX_POINT('',#165763);
#29972=VERTEX_POINT('',#165765);
#29973=VERTEX_POINT('',#165767);
#29974=VERTEX_POINT('',#165770);
#29975=VERTEX_POINT('',#165771);
#29976=VERTEX_POINT('',#165773);
#29977=VERTEX_POINT('',#165775);
#29978=VERTEX_POINT('',#165777);
#29979=VERTEX_POINT('',#165779);
#29980=VERTEX_POINT('',#165781);
#29981=VERTEX_POINT('',#165783);
#29982=VERTEX_POINT('',#165786);
#29983=VERTEX_POINT('',#165787);
#29984=VERTEX_POINT('',#165789);
#29985=VERTEX_POINT('',#165791);
#29986=VERTEX_POINT('',#165793);
#29987=VERTEX_POINT('',#165795);
#29988=VERTEX_POINT('',#165797);
#29989=VERTEX_POINT('',#165799);
#29990=VERTEX_POINT('',#165802);
#29991=VERTEX_POINT('',#165803);
#29992=VERTEX_POINT('',#165805);
#29993=VERTEX_POINT('',#165807);
#29994=VERTEX_POINT('',#165809);
#29995=VERTEX_POINT('',#165811);
#29996=VERTEX_POINT('',#165813);
#29997=VERTEX_POINT('',#165815);
#29998=VERTEX_POINT('',#165818);
#29999=VERTEX_POINT('',#165819);
#30000=VERTEX_POINT('',#165821);
#30001=VERTEX_POINT('',#165823);
#30002=VERTEX_POINT('',#165825);
#30003=VERTEX_POINT('',#165827);
#30004=VERTEX_POINT('',#165829);
#30005=VERTEX_POINT('',#165831);
#30006=VERTEX_POINT('',#165834);
#30007=VERTEX_POINT('',#165835);
#30008=VERTEX_POINT('',#165837);
#30009=VERTEX_POINT('',#165839);
#30010=VERTEX_POINT('',#165841);
#30011=VERTEX_POINT('',#165843);
#30012=VERTEX_POINT('',#165845);
#30013=VERTEX_POINT('',#165847);
#30014=VERTEX_POINT('',#165850);
#30015=VERTEX_POINT('',#165851);
#30016=VERTEX_POINT('',#165853);
#30017=VERTEX_POINT('',#165855);
#30018=VERTEX_POINT('',#165857);
#30019=VERTEX_POINT('',#165859);
#30020=VERTEX_POINT('',#165861);
#30021=VERTEX_POINT('',#165863);
#30022=VERTEX_POINT('',#165866);
#30023=VERTEX_POINT('',#165867);
#30024=VERTEX_POINT('',#165869);
#30025=VERTEX_POINT('',#165871);
#30026=VERTEX_POINT('',#165873);
#30027=VERTEX_POINT('',#165875);
#30028=VERTEX_POINT('',#165877);
#30029=VERTEX_POINT('',#165879);
#30030=VERTEX_POINT('',#165882);
#30031=VERTEX_POINT('',#165883);
#30032=VERTEX_POINT('',#165885);
#30033=VERTEX_POINT('',#165899);
#30034=VERTEX_POINT('',#165901);
#30035=VERTEX_POINT('',#165903);
#30036=VERTEX_POINT('',#165905);
#30037=VERTEX_POINT('',#165907);
#30038=VERTEX_POINT('',#165919);
#30039=VERTEX_POINT('',#165920);
#30040=VERTEX_POINT('',#165922);
#30041=VERTEX_POINT('',#165930);
#30042=VERTEX_POINT('',#165932);
#30043=VERTEX_POINT('',#165934);
#30044=VERTEX_POINT('',#165936);
#30045=VERTEX_POINT('',#165938);
#30046=VERTEX_POINT('',#165947);
#30047=VERTEX_POINT('',#165948);
#30048=VERTEX_POINT('',#165950);
#30049=VERTEX_POINT('',#165958);
#30050=VERTEX_POINT('',#165960);
#30051=VERTEX_POINT('',#165962);
#30052=VERTEX_POINT('',#165964);
#30053=VERTEX_POINT('',#165966);
#30054=VERTEX_POINT('',#165975);
#30055=VERTEX_POINT('',#165976);
#30056=VERTEX_POINT('',#165978);
#30057=VERTEX_POINT('',#165980);
#30058=VERTEX_POINT('',#165982);
#30059=VERTEX_POINT('',#165984);
#30060=VERTEX_POINT('',#165986);
#30061=VERTEX_POINT('',#165988);
#30062=VERTEX_POINT('',#165991);
#30063=VERTEX_POINT('',#165992);
#30064=VERTEX_POINT('',#165994);
#30065=VERTEX_POINT('',#165996);
#30066=VERTEX_POINT('',#165998);
#30067=VERTEX_POINT('',#166000);
#30068=VERTEX_POINT('',#166002);
#30069=VERTEX_POINT('',#166004);
#30070=VERTEX_POINT('',#166007);
#30071=VERTEX_POINT('',#166008);
#30072=VERTEX_POINT('',#166010);
#30073=VERTEX_POINT('',#166012);
#30074=VERTEX_POINT('',#166014);
#30075=VERTEX_POINT('',#166016);
#30076=VERTEX_POINT('',#166018);
#30077=VERTEX_POINT('',#166020);
#30078=VERTEX_POINT('',#166023);
#30079=VERTEX_POINT('',#166024);
#30080=VERTEX_POINT('',#166026);
#30081=VERTEX_POINT('',#166028);
#30082=VERTEX_POINT('',#166030);
#30083=VERTEX_POINT('',#166032);
#30084=VERTEX_POINT('',#166034);
#30085=VERTEX_POINT('',#166036);
#30086=VERTEX_POINT('',#166039);
#30087=VERTEX_POINT('',#166040);
#30088=VERTEX_POINT('',#166042);
#30089=VERTEX_POINT('',#166044);
#30090=VERTEX_POINT('',#166046);
#30091=VERTEX_POINT('',#166048);
#30092=VERTEX_POINT('',#166050);
#30093=VERTEX_POINT('',#166052);
#30094=VERTEX_POINT('',#166055);
#30095=VERTEX_POINT('',#166056);
#30096=VERTEX_POINT('',#166058);
#30097=VERTEX_POINT('',#166060);
#30098=VERTEX_POINT('',#166062);
#30099=VERTEX_POINT('',#166064);
#30100=VERTEX_POINT('',#166066);
#30101=VERTEX_POINT('',#166068);
#30102=VERTEX_POINT('',#166071);
#30103=VERTEX_POINT('',#166072);
#30104=VERTEX_POINT('',#166074);
#30105=VERTEX_POINT('',#166076);
#30106=VERTEX_POINT('',#166078);
#30107=VERTEX_POINT('',#166080);
#30108=VERTEX_POINT('',#166082);
#30109=VERTEX_POINT('',#166084);
#30110=VERTEX_POINT('',#166087);
#30111=VERTEX_POINT('',#166088);
#30112=VERTEX_POINT('',#166090);
#30113=VERTEX_POINT('',#166092);
#30114=VERTEX_POINT('',#166094);
#30115=VERTEX_POINT('',#166096);
#30116=VERTEX_POINT('',#166098);
#30117=VERTEX_POINT('',#166100);
#30118=VERTEX_POINT('',#166103);
#30119=VERTEX_POINT('',#166104);
#30120=VERTEX_POINT('',#166106);
#30121=VERTEX_POINT('',#166108);
#30122=VERTEX_POINT('',#166110);
#30123=VERTEX_POINT('',#166112);
#30124=VERTEX_POINT('',#166114);
#30125=VERTEX_POINT('',#166116);
#30126=VERTEX_POINT('',#166119);
#30127=VERTEX_POINT('',#166120);
#30128=VERTEX_POINT('',#166122);
#30129=VERTEX_POINT('',#166124);
#30130=VERTEX_POINT('',#166126);
#30131=VERTEX_POINT('',#166128);
#30132=VERTEX_POINT('',#166130);
#30133=VERTEX_POINT('',#166132);
#30134=VERTEX_POINT('',#166135);
#30135=VERTEX_POINT('',#166136);
#30136=VERTEX_POINT('',#166138);
#30137=VERTEX_POINT('',#166140);
#30138=VERTEX_POINT('',#166142);
#30139=VERTEX_POINT('',#166144);
#30140=VERTEX_POINT('',#166146);
#30141=VERTEX_POINT('',#166148);
#30142=VERTEX_POINT('',#166151);
#30143=VERTEX_POINT('',#166152);
#30144=VERTEX_POINT('',#166154);
#30145=VERTEX_POINT('',#166156);
#30146=VERTEX_POINT('',#166158);
#30147=VERTEX_POINT('',#166160);
#30148=VERTEX_POINT('',#166162);
#30149=VERTEX_POINT('',#166164);
#30150=VERTEX_POINT('',#166167);
#30151=VERTEX_POINT('',#166168);
#30152=VERTEX_POINT('',#166170);
#30153=VERTEX_POINT('',#166172);
#30154=VERTEX_POINT('',#166174);
#30155=VERTEX_POINT('',#166176);
#30156=VERTEX_POINT('',#166178);
#30157=VERTEX_POINT('',#166180);
#30158=VERTEX_POINT('',#166183);
#30159=VERTEX_POINT('',#166184);
#30160=VERTEX_POINT('',#166186);
#30161=VERTEX_POINT('',#166188);
#30162=VERTEX_POINT('',#166190);
#30163=VERTEX_POINT('',#166192);
#30164=VERTEX_POINT('',#166194);
#30165=VERTEX_POINT('',#166196);
#30166=VERTEX_POINT('',#166198);
#30167=VERTEX_POINT('',#166200);
#30168=VERTEX_POINT('',#166203);
#30169=VERTEX_POINT('',#166204);
#30170=VERTEX_POINT('',#166206);
#30171=VERTEX_POINT('',#166208);
#30172=VERTEX_POINT('',#166210);
#30173=VERTEX_POINT('',#166212);
#30174=VERTEX_POINT('',#166214);
#30175=VERTEX_POINT('',#166216);
#30176=VERTEX_POINT('',#166219);
#30177=VERTEX_POINT('',#166220);
#30178=VERTEX_POINT('',#166222);
#30179=VERTEX_POINT('',#166224);
#30180=VERTEX_POINT('',#166226);
#30181=VERTEX_POINT('',#166228);
#30182=VERTEX_POINT('',#166230);
#30183=VERTEX_POINT('',#166232);
#30184=VERTEX_POINT('',#166235);
#30185=VERTEX_POINT('',#166236);
#30186=VERTEX_POINT('',#166238);
#30187=VERTEX_POINT('',#166240);
#30188=VERTEX_POINT('',#166242);
#30189=VERTEX_POINT('',#166244);
#30190=VERTEX_POINT('',#166246);
#30191=VERTEX_POINT('',#166248);
#30192=VERTEX_POINT('',#166251);
#30193=VERTEX_POINT('',#166252);
#30194=VERTEX_POINT('',#166254);
#30195=VERTEX_POINT('',#166256);
#30196=VERTEX_POINT('',#166258);
#30197=VERTEX_POINT('',#166260);
#30198=VERTEX_POINT('',#166262);
#30199=VERTEX_POINT('',#166264);
#30200=VERTEX_POINT('',#166267);
#30201=VERTEX_POINT('',#166268);
#30202=VERTEX_POINT('',#166270);
#30203=VERTEX_POINT('',#166272);
#30204=VERTEX_POINT('',#166274);
#30205=VERTEX_POINT('',#166276);
#30206=VERTEX_POINT('',#166278);
#30207=VERTEX_POINT('',#166280);
#30208=VERTEX_POINT('',#166283);
#30209=VERTEX_POINT('',#166284);
#30210=VERTEX_POINT('',#166286);
#30211=VERTEX_POINT('',#166288);
#30212=VERTEX_POINT('',#166290);
#30213=VERTEX_POINT('',#166292);
#30214=VERTEX_POINT('',#166294);
#30215=VERTEX_POINT('',#166296);
#30216=VERTEX_POINT('',#166299);
#30217=VERTEX_POINT('',#166300);
#30218=VERTEX_POINT('',#166302);
#30219=VERTEX_POINT('',#166304);
#30220=VERTEX_POINT('',#166306);
#30221=VERTEX_POINT('',#166308);
#30222=VERTEX_POINT('',#166310);
#30223=VERTEX_POINT('',#166312);
#30224=VERTEX_POINT('',#166315);
#30225=VERTEX_POINT('',#166316);
#30226=VERTEX_POINT('',#166318);
#30227=VERTEX_POINT('',#166320);
#30228=VERTEX_POINT('',#166322);
#30229=VERTEX_POINT('',#166324);
#30230=VERTEX_POINT('',#166326);
#30231=VERTEX_POINT('',#166328);
#30232=VERTEX_POINT('',#166331);
#30233=VERTEX_POINT('',#166332);
#30234=VERTEX_POINT('',#166334);
#30235=VERTEX_POINT('',#166336);
#30236=VERTEX_POINT('',#166338);
#30237=VERTEX_POINT('',#166346);
#30238=VERTEX_POINT('',#166348);
#30239=VERTEX_POINT('',#166356);
#30240=VERTEX_POINT('',#166359);
#30241=VERTEX_POINT('',#166360);
#30242=VERTEX_POINT('',#166362);
#30243=VERTEX_POINT('',#166364);
#30244=VERTEX_POINT('',#166366);
#30245=VERTEX_POINT('',#166368);
#30246=VERTEX_POINT('',#166370);
#30247=VERTEX_POINT('',#166372);
#30248=VERTEX_POINT('',#166375);
#30249=VERTEX_POINT('',#166376);
#30250=VERTEX_POINT('',#166378);
#30251=VERTEX_POINT('',#166389);
#30252=VERTEX_POINT('',#166391);
#30253=VERTEX_POINT('',#166393);
#30254=VERTEX_POINT('',#166395);
#30255=VERTEX_POINT('',#166397);
#30256=VERTEX_POINT('',#166412);
#30257=VERTEX_POINT('',#166413);
#30258=VERTEX_POINT('',#166415);
#30259=VERTEX_POINT('',#166423);
#30260=VERTEX_POINT('',#166425);
#30261=VERTEX_POINT('',#166427);
#30262=VERTEX_POINT('',#166429);
#30263=VERTEX_POINT('',#166431);
#30264=VERTEX_POINT('',#166440);
#30265=VERTEX_POINT('',#166441);
#30266=VERTEX_POINT('',#166443);
#30267=VERTEX_POINT('',#166451);
#30268=VERTEX_POINT('',#166453);
#30269=VERTEX_POINT('',#166455);
#30270=VERTEX_POINT('',#166457);
#30271=VERTEX_POINT('',#166459);
#30272=VERTEX_POINT('',#166468);
#30273=VERTEX_POINT('',#166469);
#30274=VERTEX_POINT('',#166471);
#30275=VERTEX_POINT('',#166473);
#30276=VERTEX_POINT('',#166475);
#30277=VERTEX_POINT('',#166477);
#30278=VERTEX_POINT('',#166479);
#30279=VERTEX_POINT('',#166481);
#30280=VERTEX_POINT('',#166484);
#30281=VERTEX_POINT('',#166485);
#30282=VERTEX_POINT('',#166487);
#30283=VERTEX_POINT('',#166489);
#30284=VERTEX_POINT('',#166491);
#30285=VERTEX_POINT('',#166493);
#30286=VERTEX_POINT('',#166495);
#30287=VERTEX_POINT('',#166497);
#30288=VERTEX_POINT('',#166500);
#30289=VERTEX_POINT('',#166501);
#30290=VERTEX_POINT('',#166503);
#30291=VERTEX_POINT('',#166505);
#30292=VERTEX_POINT('',#166507);
#30293=VERTEX_POINT('',#166509);
#30294=VERTEX_POINT('',#166511);
#30295=VERTEX_POINT('',#166513);
#30296=VERTEX_POINT('',#166516);
#30297=VERTEX_POINT('',#166517);
#30298=VERTEX_POINT('',#166519);
#30299=VERTEX_POINT('',#166521);
#30300=VERTEX_POINT('',#166523);
#30301=VERTEX_POINT('',#166525);
#30302=VERTEX_POINT('',#166527);
#30303=VERTEX_POINT('',#166529);
#30304=VERTEX_POINT('',#166532);
#30305=VERTEX_POINT('',#166533);
#30306=VERTEX_POINT('',#166535);
#30307=VERTEX_POINT('',#166537);
#30308=VERTEX_POINT('',#166539);
#30309=VERTEX_POINT('',#166541);
#30310=VERTEX_POINT('',#166543);
#30311=VERTEX_POINT('',#166545);
#30312=VERTEX_POINT('',#166548);
#30313=VERTEX_POINT('',#166549);
#30314=VERTEX_POINT('',#166551);
#30315=VERTEX_POINT('',#166553);
#30316=VERTEX_POINT('',#166555);
#30317=VERTEX_POINT('',#166557);
#30318=VERTEX_POINT('',#166559);
#30319=VERTEX_POINT('',#166561);
#30320=VERTEX_POINT('',#166564);
#30321=VERTEX_POINT('',#166565);
#30322=VERTEX_POINT('',#166567);
#30323=VERTEX_POINT('',#166569);
#30324=VERTEX_POINT('',#166571);
#30325=VERTEX_POINT('',#166573);
#30326=VERTEX_POINT('',#166575);
#30327=VERTEX_POINT('',#166577);
#30328=VERTEX_POINT('',#166580);
#30329=VERTEX_POINT('',#166581);
#30330=VERTEX_POINT('',#166583);
#30331=VERTEX_POINT('',#166585);
#30332=VERTEX_POINT('',#166587);
#30333=VERTEX_POINT('',#166589);
#30334=VERTEX_POINT('',#166591);
#30335=VERTEX_POINT('',#166593);
#30336=VERTEX_POINT('',#166596);
#30337=VERTEX_POINT('',#166597);
#30338=VERTEX_POINT('',#166599);
#30339=VERTEX_POINT('',#166601);
#30340=VERTEX_POINT('',#166603);
#30341=VERTEX_POINT('',#166605);
#30342=VERTEX_POINT('',#166607);
#30343=VERTEX_POINT('',#166609);
#30344=VERTEX_POINT('',#166612);
#30345=VERTEX_POINT('',#166613);
#30346=VERTEX_POINT('',#166615);
#30347=VERTEX_POINT('',#166617);
#30348=VERTEX_POINT('',#166619);
#30349=VERTEX_POINT('',#166621);
#30350=VERTEX_POINT('',#166623);
#30351=VERTEX_POINT('',#166625);
#30352=VERTEX_POINT('',#166628);
#30353=VERTEX_POINT('',#166629);
#30354=VERTEX_POINT('',#166631);
#30355=VERTEX_POINT('',#166633);
#30356=VERTEX_POINT('',#166635);
#30357=VERTEX_POINT('',#166637);
#30358=VERTEX_POINT('',#166639);
#30359=VERTEX_POINT('',#166641);
#30360=VERTEX_POINT('',#166644);
#30361=VERTEX_POINT('',#166645);
#30362=VERTEX_POINT('',#166647);
#30363=VERTEX_POINT('',#166649);
#30364=VERTEX_POINT('',#166651);
#30365=VERTEX_POINT('',#166653);
#30366=VERTEX_POINT('',#166655);
#30367=VERTEX_POINT('',#166657);
#30368=VERTEX_POINT('',#166660);
#30369=VERTEX_POINT('',#166661);
#30370=VERTEX_POINT('',#166663);
#30371=VERTEX_POINT('',#166665);
#30372=VERTEX_POINT('',#166667);
#30373=VERTEX_POINT('',#166669);
#30374=VERTEX_POINT('',#166671);
#30375=VERTEX_POINT('',#166673);
#30376=VERTEX_POINT('',#166676);
#30377=VERTEX_POINT('',#166677);
#30378=VERTEX_POINT('',#166679);
#30379=VERTEX_POINT('',#166681);
#30380=VERTEX_POINT('',#166683);
#30381=VERTEX_POINT('',#166685);
#30382=VERTEX_POINT('',#166687);
#30383=VERTEX_POINT('',#166689);
#30384=VERTEX_POINT('',#166692);
#30385=VERTEX_POINT('',#166693);
#30386=VERTEX_POINT('',#166695);
#30387=VERTEX_POINT('',#166709);
#30388=VERTEX_POINT('',#166711);
#30389=VERTEX_POINT('',#166713);
#30390=VERTEX_POINT('',#166715);
#30391=VERTEX_POINT('',#166717);
#30392=VERTEX_POINT('',#166729);
#30393=VERTEX_POINT('',#166730);
#30394=VERTEX_POINT('',#166732);
#30395=VERTEX_POINT('',#166740);
#30396=VERTEX_POINT('',#166742);
#30397=VERTEX_POINT('',#166744);
#30398=VERTEX_POINT('',#166746);
#30399=VERTEX_POINT('',#166748);
#30400=VERTEX_POINT('',#166757);
#30401=VERTEX_POINT('',#166758);
#30402=VERTEX_POINT('',#166760);
#30403=VERTEX_POINT('',#166768);
#30404=VERTEX_POINT('',#166770);
#30405=VERTEX_POINT('',#166772);
#30406=VERTEX_POINT('',#166774);
#30407=VERTEX_POINT('',#166776);
#30408=VERTEX_POINT('',#166785);
#30409=VERTEX_POINT('',#166786);
#30410=VERTEX_POINT('',#166788);
#30411=VERTEX_POINT('',#166790);
#30412=VERTEX_POINT('',#166792);
#30413=VERTEX_POINT('',#166794);
#30414=VERTEX_POINT('',#166796);
#30415=VERTEX_POINT('',#166798);
#30416=VERTEX_POINT('',#166801);
#30417=VERTEX_POINT('',#166802);
#30418=VERTEX_POINT('',#166804);
#30419=VERTEX_POINT('',#166806);
#30420=VERTEX_POINT('',#166808);
#30421=VERTEX_POINT('',#166810);
#30422=VERTEX_POINT('',#166812);
#30423=VERTEX_POINT('',#166814);
#30424=VERTEX_POINT('',#166817);
#30425=VERTEX_POINT('',#166818);
#30426=VERTEX_POINT('',#166820);
#30427=VERTEX_POINT('',#166822);
#30428=VERTEX_POINT('',#166824);
#30429=VERTEX_POINT('',#166826);
#30430=VERTEX_POINT('',#166828);
#30431=VERTEX_POINT('',#166830);
#30432=VERTEX_POINT('',#166833);
#30433=VERTEX_POINT('',#166834);
#30434=VERTEX_POINT('',#166836);
#30435=VERTEX_POINT('',#166838);
#30436=VERTEX_POINT('',#166840);
#30437=VERTEX_POINT('',#166842);
#30438=VERTEX_POINT('',#166844);
#30439=VERTEX_POINT('',#166846);
#30440=VERTEX_POINT('',#166849);
#30441=VERTEX_POINT('',#166850);
#30442=VERTEX_POINT('',#166852);
#30443=VERTEX_POINT('',#166854);
#30444=VERTEX_POINT('',#166856);
#30445=VERTEX_POINT('',#166858);
#30446=VERTEX_POINT('',#166860);
#30447=VERTEX_POINT('',#166862);
#30448=VERTEX_POINT('',#166865);
#30449=VERTEX_POINT('',#166866);
#30450=VERTEX_POINT('',#166868);
#30451=VERTEX_POINT('',#166870);
#30452=VERTEX_POINT('',#166872);
#30453=VERTEX_POINT('',#166874);
#30454=VERTEX_POINT('',#166876);
#30455=VERTEX_POINT('',#166878);
#30456=VERTEX_POINT('',#166881);
#30457=VERTEX_POINT('',#166882);
#30458=VERTEX_POINT('',#166884);
#30459=VERTEX_POINT('',#166886);
#30460=VERTEX_POINT('',#166888);
#30461=VERTEX_POINT('',#166890);
#30462=VERTEX_POINT('',#166892);
#30463=VERTEX_POINT('',#166894);
#30464=VERTEX_POINT('',#166897);
#30465=VERTEX_POINT('',#166898);
#30466=VERTEX_POINT('',#166900);
#30467=VERTEX_POINT('',#166902);
#30468=VERTEX_POINT('',#166904);
#30469=VERTEX_POINT('',#166906);
#30470=VERTEX_POINT('',#166908);
#30471=VERTEX_POINT('',#166910);
#30472=VERTEX_POINT('',#166913);
#30473=VERTEX_POINT('',#166914);
#30474=VERTEX_POINT('',#166916);
#30475=VERTEX_POINT('',#166918);
#30476=VERTEX_POINT('',#166920);
#30477=VERTEX_POINT('',#166922);
#30478=VERTEX_POINT('',#166924);
#30479=VERTEX_POINT('',#166926);
#30480=VERTEX_POINT('',#166929);
#30481=VERTEX_POINT('',#166930);
#30482=VERTEX_POINT('',#166932);
#30483=VERTEX_POINT('',#166934);
#30484=VERTEX_POINT('',#166936);
#30485=VERTEX_POINT('',#166938);
#30486=VERTEX_POINT('',#166940);
#30487=VERTEX_POINT('',#166942);
#30488=VERTEX_POINT('',#166945);
#30489=VERTEX_POINT('',#166946);
#30490=VERTEX_POINT('',#166948);
#30491=VERTEX_POINT('',#166950);
#30492=VERTEX_POINT('',#166952);
#30493=VERTEX_POINT('',#166954);
#30494=VERTEX_POINT('',#166956);
#30495=VERTEX_POINT('',#166958);
#30496=VERTEX_POINT('',#166961);
#30497=VERTEX_POINT('',#166962);
#30498=VERTEX_POINT('',#166964);
#30499=VERTEX_POINT('',#166966);
#30500=VERTEX_POINT('',#166968);
#30501=VERTEX_POINT('',#166970);
#30502=VERTEX_POINT('',#166972);
#30503=VERTEX_POINT('',#166974);
#30504=VERTEX_POINT('',#166977);
#30505=VERTEX_POINT('',#166978);
#30506=VERTEX_POINT('',#166980);
#30507=VERTEX_POINT('',#166982);
#30508=VERTEX_POINT('',#166984);
#30509=VERTEX_POINT('',#166986);
#30510=VERTEX_POINT('',#166988);
#30511=VERTEX_POINT('',#166990);
#30512=VERTEX_POINT('',#166993);
#30513=VERTEX_POINT('',#166994);
#30514=VERTEX_POINT('',#166996);
#30515=VERTEX_POINT('',#166998);
#30516=VERTEX_POINT('',#167000);
#30517=VERTEX_POINT('',#167002);
#30518=VERTEX_POINT('',#167004);
#30519=VERTEX_POINT('',#167006);
#30520=VERTEX_POINT('',#167008);
#30521=VERTEX_POINT('',#167010);
#30522=VERTEX_POINT('',#167013);
#30523=VERTEX_POINT('',#167014);
#30524=VERTEX_POINT('',#167016);
#30525=VERTEX_POINT('',#167018);
#30526=VERTEX_POINT('',#167020);
#30527=VERTEX_POINT('',#167022);
#30528=VERTEX_POINT('',#167024);
#30529=VERTEX_POINT('',#167026);
#30530=VERTEX_POINT('',#167029);
#30531=VERTEX_POINT('',#167030);
#30532=VERTEX_POINT('',#167032);
#30533=VERTEX_POINT('',#167034);
#30534=VERTEX_POINT('',#167036);
#30535=VERTEX_POINT('',#167038);
#30536=VERTEX_POINT('',#167040);
#30537=VERTEX_POINT('',#167042);
#30538=VERTEX_POINT('',#167045);
#30539=VERTEX_POINT('',#167046);
#30540=VERTEX_POINT('',#167048);
#30541=VERTEX_POINT('',#167050);
#30542=VERTEX_POINT('',#167052);
#30543=VERTEX_POINT('',#167054);
#30544=VERTEX_POINT('',#167056);
#30545=VERTEX_POINT('',#167058);
#30546=VERTEX_POINT('',#167061);
#30547=VERTEX_POINT('',#167062);
#30548=VERTEX_POINT('',#167064);
#30549=VERTEX_POINT('',#167066);
#30550=VERTEX_POINT('',#167068);
#30551=VERTEX_POINT('',#167070);
#30552=VERTEX_POINT('',#167072);
#30553=VERTEX_POINT('',#167074);
#30554=VERTEX_POINT('',#167077);
#30555=VERTEX_POINT('',#167078);
#30556=VERTEX_POINT('',#167080);
#30557=VERTEX_POINT('',#167082);
#30558=VERTEX_POINT('',#167084);
#30559=VERTEX_POINT('',#167086);
#30560=VERTEX_POINT('',#167088);
#30561=VERTEX_POINT('',#167090);
#30562=VERTEX_POINT('',#167093);
#30563=VERTEX_POINT('',#167094);
#30564=VERTEX_POINT('',#167096);
#30565=VERTEX_POINT('',#167098);
#30566=VERTEX_POINT('',#167100);
#30567=VERTEX_POINT('',#167102);
#30568=VERTEX_POINT('',#167104);
#30569=VERTEX_POINT('',#167106);
#30570=VERTEX_POINT('',#167109);
#30571=VERTEX_POINT('',#167110);
#30572=VERTEX_POINT('',#167112);
#30573=VERTEX_POINT('',#167114);
#30574=VERTEX_POINT('',#167116);
#30575=VERTEX_POINT('',#167118);
#30576=VERTEX_POINT('',#167120);
#30577=VERTEX_POINT('',#167122);
#30578=VERTEX_POINT('',#167125);
#30579=VERTEX_POINT('',#167126);
#30580=VERTEX_POINT('',#167128);
#30581=VERTEX_POINT('',#167130);
#30582=VERTEX_POINT('',#167132);
#30583=VERTEX_POINT('',#167134);
#30584=VERTEX_POINT('',#167136);
#30585=VERTEX_POINT('',#167138);
#30586=VERTEX_POINT('',#167141);
#30587=VERTEX_POINT('',#167142);
#30588=VERTEX_POINT('',#167144);
#30589=VERTEX_POINT('',#167146);
#30590=VERTEX_POINT('',#167148);
#30591=VERTEX_POINT('',#167156);
#30592=VERTEX_POINT('',#167158);
#30593=VERTEX_POINT('',#167166);
#30594=VERTEX_POINT('',#167169);
#30595=VERTEX_POINT('',#167170);
#30596=VERTEX_POINT('',#167172);
#30597=VERTEX_POINT('',#167174);
#30598=VERTEX_POINT('',#167176);
#30599=VERTEX_POINT('',#167178);
#30600=VERTEX_POINT('',#167180);
#30601=VERTEX_POINT('',#167182);
#30602=VERTEX_POINT('',#167185);
#30603=VERTEX_POINT('',#167186);
#30604=VERTEX_POINT('',#167188);
#30605=VERTEX_POINT('',#167199);
#30606=VERTEX_POINT('',#167201);
#30607=VERTEX_POINT('',#167203);
#30608=VERTEX_POINT('',#167205);
#30609=VERTEX_POINT('',#167207);
#30610=VERTEX_POINT('',#167222);
#30611=VERTEX_POINT('',#167223);
#30612=VERTEX_POINT('',#167225);
#30613=VERTEX_POINT('',#167233);
#30614=VERTEX_POINT('',#167235);
#30615=VERTEX_POINT('',#167237);
#30616=VERTEX_POINT('',#167239);
#30617=VERTEX_POINT('',#167241);
#30618=VERTEX_POINT('',#167250);
#30619=VERTEX_POINT('',#167251);
#30620=VERTEX_POINT('',#167253);
#30621=VERTEX_POINT('',#167261);
#30622=VERTEX_POINT('',#167263);
#30623=VERTEX_POINT('',#167265);
#30624=VERTEX_POINT('',#167267);
#30625=VERTEX_POINT('',#167269);
#30626=VERTEX_POINT('',#167278);
#30627=VERTEX_POINT('',#167279);
#30628=VERTEX_POINT('',#167281);
#30629=VERTEX_POINT('',#167283);
#30630=VERTEX_POINT('',#167285);
#30631=VERTEX_POINT('',#167287);
#30632=VERTEX_POINT('',#167289);
#30633=VERTEX_POINT('',#167291);
#30634=VERTEX_POINT('',#167294);
#30635=VERTEX_POINT('',#167295);
#30636=VERTEX_POINT('',#167297);
#30637=VERTEX_POINT('',#167299);
#30638=VERTEX_POINT('',#167301);
#30639=VERTEX_POINT('',#167303);
#30640=VERTEX_POINT('',#167305);
#30641=VERTEX_POINT('',#167307);
#30642=VERTEX_POINT('',#167310);
#30643=VERTEX_POINT('',#167311);
#30644=VERTEX_POINT('',#167313);
#30645=VERTEX_POINT('',#167315);
#30646=VERTEX_POINT('',#167317);
#30647=VERTEX_POINT('',#167319);
#30648=VERTEX_POINT('',#167321);
#30649=VERTEX_POINT('',#167323);
#30650=VERTEX_POINT('',#167326);
#30651=VERTEX_POINT('',#167327);
#30652=VERTEX_POINT('',#167329);
#30653=VERTEX_POINT('',#167331);
#30654=VERTEX_POINT('',#167333);
#30655=VERTEX_POINT('',#167335);
#30656=VERTEX_POINT('',#167337);
#30657=VERTEX_POINT('',#167339);
#30658=VERTEX_POINT('',#167342);
#30659=VERTEX_POINT('',#167343);
#30660=VERTEX_POINT('',#167345);
#30661=VERTEX_POINT('',#167347);
#30662=VERTEX_POINT('',#167349);
#30663=VERTEX_POINT('',#167351);
#30664=VERTEX_POINT('',#167353);
#30665=VERTEX_POINT('',#167355);
#30666=VERTEX_POINT('',#167358);
#30667=VERTEX_POINT('',#167359);
#30668=VERTEX_POINT('',#167361);
#30669=VERTEX_POINT('',#167363);
#30670=VERTEX_POINT('',#167365);
#30671=VERTEX_POINT('',#167367);
#30672=VERTEX_POINT('',#167369);
#30673=VERTEX_POINT('',#167371);
#30674=VERTEX_POINT('',#167374);
#30675=VERTEX_POINT('',#167375);
#30676=VERTEX_POINT('',#167377);
#30677=VERTEX_POINT('',#167379);
#30678=VERTEX_POINT('',#167381);
#30679=VERTEX_POINT('',#167383);
#30680=VERTEX_POINT('',#167385);
#30681=VERTEX_POINT('',#167387);
#30682=VERTEX_POINT('',#167390);
#30683=VERTEX_POINT('',#167391);
#30684=VERTEX_POINT('',#167393);
#30685=VERTEX_POINT('',#167395);
#30686=VERTEX_POINT('',#167397);
#30687=VERTEX_POINT('',#167399);
#30688=VERTEX_POINT('',#167401);
#30689=VERTEX_POINT('',#167403);
#30690=VERTEX_POINT('',#167406);
#30691=VERTEX_POINT('',#167407);
#30692=VERTEX_POINT('',#167409);
#30693=VERTEX_POINT('',#167411);
#30694=VERTEX_POINT('',#167413);
#30695=VERTEX_POINT('',#167415);
#30696=VERTEX_POINT('',#167417);
#30697=VERTEX_POINT('',#167419);
#30698=VERTEX_POINT('',#167422);
#30699=VERTEX_POINT('',#167423);
#30700=VERTEX_POINT('',#167425);
#30701=VERTEX_POINT('',#167427);
#30702=VERTEX_POINT('',#167429);
#30703=VERTEX_POINT('',#167431);
#30704=VERTEX_POINT('',#167433);
#30705=VERTEX_POINT('',#167435);
#30706=VERTEX_POINT('',#167438);
#30707=VERTEX_POINT('',#167439);
#30708=VERTEX_POINT('',#167441);
#30709=VERTEX_POINT('',#167443);
#30710=VERTEX_POINT('',#167445);
#30711=VERTEX_POINT('',#167447);
#30712=VERTEX_POINT('',#167449);
#30713=VERTEX_POINT('',#167451);
#30714=VERTEX_POINT('',#167454);
#30715=VERTEX_POINT('',#167455);
#30716=VERTEX_POINT('',#167457);
#30717=VERTEX_POINT('',#167459);
#30718=VERTEX_POINT('',#167461);
#30719=VERTEX_POINT('',#167463);
#30720=VERTEX_POINT('',#167465);
#30721=VERTEX_POINT('',#167467);
#30722=VERTEX_POINT('',#167470);
#30723=VERTEX_POINT('',#167471);
#30724=VERTEX_POINT('',#167473);
#30725=VERTEX_POINT('',#167475);
#30726=VERTEX_POINT('',#167477);
#30727=VERTEX_POINT('',#167479);
#30728=VERTEX_POINT('',#167481);
#30729=VERTEX_POINT('',#167483);
#30730=VERTEX_POINT('',#167486);
#30731=VERTEX_POINT('',#167487);
#30732=VERTEX_POINT('',#167489);
#30733=VERTEX_POINT('',#167491);
#30734=VERTEX_POINT('',#167493);
#30735=VERTEX_POINT('',#167495);
#30736=VERTEX_POINT('',#167497);
#30737=VERTEX_POINT('',#167499);
#30738=VERTEX_POINT('',#167502);
#30739=VERTEX_POINT('',#167503);
#30740=VERTEX_POINT('',#167505);
#30741=VERTEX_POINT('',#167519);
#30742=VERTEX_POINT('',#167521);
#30743=VERTEX_POINT('',#167523);
#30744=VERTEX_POINT('',#167525);
#30745=VERTEX_POINT('',#167527);
#30746=VERTEX_POINT('',#167539);
#30747=VERTEX_POINT('',#167540);
#30748=VERTEX_POINT('',#167542);
#30749=VERTEX_POINT('',#167550);
#30750=VERTEX_POINT('',#167552);
#30751=VERTEX_POINT('',#167554);
#30752=VERTEX_POINT('',#167556);
#30753=VERTEX_POINT('',#167558);
#30754=VERTEX_POINT('',#167567);
#30755=VERTEX_POINT('',#167568);
#30756=VERTEX_POINT('',#167570);
#30757=VERTEX_POINT('',#167578);
#30758=VERTEX_POINT('',#167580);
#30759=VERTEX_POINT('',#167582);
#30760=VERTEX_POINT('',#167584);
#30761=VERTEX_POINT('',#167586);
#30762=VERTEX_POINT('',#167595);
#30763=VERTEX_POINT('',#167596);
#30764=VERTEX_POINT('',#167598);
#30765=VERTEX_POINT('',#167600);
#30766=VERTEX_POINT('',#167602);
#30767=VERTEX_POINT('',#167604);
#30768=VERTEX_POINT('',#167606);
#30769=VERTEX_POINT('',#167608);
#30770=VERTEX_POINT('',#167611);
#30771=VERTEX_POINT('',#167612);
#30772=VERTEX_POINT('',#167614);
#30773=VERTEX_POINT('',#167616);
#30774=VERTEX_POINT('',#167618);
#30775=VERTEX_POINT('',#167620);
#30776=VERTEX_POINT('',#167622);
#30777=VERTEX_POINT('',#167624);
#30778=VERTEX_POINT('',#167627);
#30779=VERTEX_POINT('',#167628);
#30780=VERTEX_POINT('',#167630);
#30781=VERTEX_POINT('',#167632);
#30782=VERTEX_POINT('',#167634);
#30783=VERTEX_POINT('',#167636);
#30784=VERTEX_POINT('',#167638);
#30785=VERTEX_POINT('',#167640);
#30786=VERTEX_POINT('',#167643);
#30787=VERTEX_POINT('',#167644);
#30788=VERTEX_POINT('',#167646);
#30789=VERTEX_POINT('',#167648);
#30790=VERTEX_POINT('',#167650);
#30791=VERTEX_POINT('',#167652);
#30792=VERTEX_POINT('',#167654);
#30793=VERTEX_POINT('',#167656);
#30794=VERTEX_POINT('',#167659);
#30795=VERTEX_POINT('',#167660);
#30796=VERTEX_POINT('',#167662);
#30797=VERTEX_POINT('',#167664);
#30798=VERTEX_POINT('',#167666);
#30799=VERTEX_POINT('',#167668);
#30800=VERTEX_POINT('',#167670);
#30801=VERTEX_POINT('',#167672);
#30802=VERTEX_POINT('',#167675);
#30803=VERTEX_POINT('',#167676);
#30804=VERTEX_POINT('',#167678);
#30805=VERTEX_POINT('',#167680);
#30806=VERTEX_POINT('',#167682);
#30807=VERTEX_POINT('',#167684);
#30808=VERTEX_POINT('',#167686);
#30809=VERTEX_POINT('',#167688);
#30810=VERTEX_POINT('',#167691);
#30811=VERTEX_POINT('',#167692);
#30812=VERTEX_POINT('',#167694);
#30813=VERTEX_POINT('',#167696);
#30814=VERTEX_POINT('',#167698);
#30815=VERTEX_POINT('',#167700);
#30816=VERTEX_POINT('',#167702);
#30817=VERTEX_POINT('',#167704);
#30818=VERTEX_POINT('',#167707);
#30819=VERTEX_POINT('',#167708);
#30820=VERTEX_POINT('',#167710);
#30821=VERTEX_POINT('',#167712);
#30822=VERTEX_POINT('',#167714);
#30823=VERTEX_POINT('',#167716);
#30824=VERTEX_POINT('',#167718);
#30825=VERTEX_POINT('',#167720);
#30826=VERTEX_POINT('',#167723);
#30827=VERTEX_POINT('',#167724);
#30828=VERTEX_POINT('',#167726);
#30829=VERTEX_POINT('',#167728);
#30830=VERTEX_POINT('',#167730);
#30831=VERTEX_POINT('',#167732);
#30832=VERTEX_POINT('',#167734);
#30833=VERTEX_POINT('',#167736);
#30834=VERTEX_POINT('',#167739);
#30835=VERTEX_POINT('',#167740);
#30836=VERTEX_POINT('',#167742);
#30837=VERTEX_POINT('',#167744);
#30838=VERTEX_POINT('',#167746);
#30839=VERTEX_POINT('',#167748);
#30840=VERTEX_POINT('',#167750);
#30841=VERTEX_POINT('',#167752);
#30842=VERTEX_POINT('',#167755);
#30843=VERTEX_POINT('',#167756);
#30844=VERTEX_POINT('',#167758);
#30845=VERTEX_POINT('',#167760);
#30846=VERTEX_POINT('',#167762);
#30847=VERTEX_POINT('',#167764);
#30848=VERTEX_POINT('',#167766);
#30849=VERTEX_POINT('',#167768);
#30850=VERTEX_POINT('',#167771);
#30851=VERTEX_POINT('',#167772);
#30852=VERTEX_POINT('',#167774);
#30853=VERTEX_POINT('',#167776);
#30854=VERTEX_POINT('',#167778);
#30855=VERTEX_POINT('',#167780);
#30856=VERTEX_POINT('',#167782);
#30857=VERTEX_POINT('',#167784);
#30858=VERTEX_POINT('',#167787);
#30859=VERTEX_POINT('',#167788);
#30860=VERTEX_POINT('',#167790);
#30861=VERTEX_POINT('',#167792);
#30862=VERTEX_POINT('',#167794);
#30863=VERTEX_POINT('',#167796);
#30864=VERTEX_POINT('',#167798);
#30865=VERTEX_POINT('',#167800);
#30866=VERTEX_POINT('',#167803);
#30867=VERTEX_POINT('',#167804);
#30868=VERTEX_POINT('',#167806);
#30869=VERTEX_POINT('',#167808);
#30870=VERTEX_POINT('',#167810);
#30871=VERTEX_POINT('',#167812);
#30872=VERTEX_POINT('',#167814);
#30873=VERTEX_POINT('',#167816);
#30874=VERTEX_POINT('',#167819);
#30875=VERTEX_POINT('',#167820);
#30876=VERTEX_POINT('',#167822);
#30877=VERTEX_POINT('',#167824);
#30878=VERTEX_POINT('',#167826);
#30879=VERTEX_POINT('',#167828);
#30880=VERTEX_POINT('',#167830);
#30881=VERTEX_POINT('',#167832);
#30882=VERTEX_POINT('',#167835);
#30883=VERTEX_POINT('',#167836);
#30884=VERTEX_POINT('',#167838);
#30885=VERTEX_POINT('',#167840);
#30886=VERTEX_POINT('',#167842);
#30887=VERTEX_POINT('',#167844);
#30888=VERTEX_POINT('',#167846);
#30889=VERTEX_POINT('',#167848);
#30890=VERTEX_POINT('',#167851);
#30891=VERTEX_POINT('',#167852);
#30892=VERTEX_POINT('',#167854);
#30893=VERTEX_POINT('',#167856);
#30894=VERTEX_POINT('',#167858);
#30895=VERTEX_POINT('',#167860);
#30896=VERTEX_POINT('',#167862);
#30897=VERTEX_POINT('',#167864);
#30898=VERTEX_POINT('',#167867);
#30899=VERTEX_POINT('',#167868);
#30900=VERTEX_POINT('',#167870);
#30901=VERTEX_POINT('',#167872);
#30902=VERTEX_POINT('',#167874);
#30903=VERTEX_POINT('',#167876);
#30904=VERTEX_POINT('',#167878);
#30905=VERTEX_POINT('',#167880);
#30906=VERTEX_POINT('',#167883);
#30907=VERTEX_POINT('',#167884);
#30908=VERTEX_POINT('',#167886);
#30909=VERTEX_POINT('',#167888);
#30910=VERTEX_POINT('',#167890);
#30911=VERTEX_POINT('',#167898);
#30912=VERTEX_POINT('',#167900);
#30913=VERTEX_POINT('',#167908);
#30914=VERTEX_POINT('',#167911);
#30915=VERTEX_POINT('',#167912);
#30916=VERTEX_POINT('',#167914);
#30917=VERTEX_POINT('',#167916);
#30918=VERTEX_POINT('',#167918);
#30919=VERTEX_POINT('',#167920);
#30920=VERTEX_POINT('',#167922);
#30921=VERTEX_POINT('',#167924);
#30922=VERTEX_POINT('',#167927);
#30923=VERTEX_POINT('',#167928);
#30924=VERTEX_POINT('',#167930);
#30925=VERTEX_POINT('',#167941);
#30926=VERTEX_POINT('',#167943);
#30927=VERTEX_POINT('',#167945);
#30928=VERTEX_POINT('',#167947);
#30929=VERTEX_POINT('',#167949);
#30930=VERTEX_POINT('',#167964);
#30931=VERTEX_POINT('',#167965);
#30932=VERTEX_POINT('',#167967);
#30933=VERTEX_POINT('',#167975);
#30934=VERTEX_POINT('',#167977);
#30935=VERTEX_POINT('',#167979);
#30936=VERTEX_POINT('',#167981);
#30937=VERTEX_POINT('',#167983);
#30938=VERTEX_POINT('',#167992);
#30939=VERTEX_POINT('',#167993);
#30940=VERTEX_POINT('',#167995);
#30941=VERTEX_POINT('',#168003);
#30942=VERTEX_POINT('',#168005);
#30943=VERTEX_POINT('',#168007);
#30944=VERTEX_POINT('',#168009);
#30945=VERTEX_POINT('',#168011);
#30946=VERTEX_POINT('',#168020);
#30947=VERTEX_POINT('',#168021);
#30948=VERTEX_POINT('',#168023);
#30949=VERTEX_POINT('',#168025);
#30950=VERTEX_POINT('',#168027);
#30951=VERTEX_POINT('',#168029);
#30952=VERTEX_POINT('',#168031);
#30953=VERTEX_POINT('',#168033);
#30954=VERTEX_POINT('',#168036);
#30955=VERTEX_POINT('',#168037);
#30956=VERTEX_POINT('',#168039);
#30957=VERTEX_POINT('',#168041);
#30958=VERTEX_POINT('',#168043);
#30959=VERTEX_POINT('',#168045);
#30960=VERTEX_POINT('',#168047);
#30961=VERTEX_POINT('',#168049);
#30962=VERTEX_POINT('',#168052);
#30963=VERTEX_POINT('',#168053);
#30964=VERTEX_POINT('',#168055);
#30965=VERTEX_POINT('',#168057);
#30966=VERTEX_POINT('',#168059);
#30967=VERTEX_POINT('',#168061);
#30968=VERTEX_POINT('',#168063);
#30969=VERTEX_POINT('',#168065);
#30970=VERTEX_POINT('',#168068);
#30971=VERTEX_POINT('',#168069);
#30972=VERTEX_POINT('',#168071);
#30973=VERTEX_POINT('',#168073);
#30974=VERTEX_POINT('',#168075);
#30975=VERTEX_POINT('',#168077);
#30976=VERTEX_POINT('',#168079);
#30977=VERTEX_POINT('',#168081);
#30978=VERTEX_POINT('',#168084);
#30979=VERTEX_POINT('',#168085);
#30980=VERTEX_POINT('',#168087);
#30981=VERTEX_POINT('',#168089);
#30982=VERTEX_POINT('',#168091);
#30983=VERTEX_POINT('',#168093);
#30984=VERTEX_POINT('',#168095);
#30985=VERTEX_POINT('',#168097);
#30986=VERTEX_POINT('',#168100);
#30987=VERTEX_POINT('',#168101);
#30988=VERTEX_POINT('',#168103);
#30989=VERTEX_POINT('',#168105);
#30990=VERTEX_POINT('',#168107);
#30991=VERTEX_POINT('',#168109);
#30992=VERTEX_POINT('',#168111);
#30993=VERTEX_POINT('',#168113);
#30994=VERTEX_POINT('',#168116);
#30995=VERTEX_POINT('',#168117);
#30996=VERTEX_POINT('',#168119);
#30997=VERTEX_POINT('',#168121);
#30998=VERTEX_POINT('',#168123);
#30999=VERTEX_POINT('',#168125);
#31000=VERTEX_POINT('',#168127);
#31001=VERTEX_POINT('',#168129);
#31002=VERTEX_POINT('',#168132);
#31003=VERTEX_POINT('',#168133);
#31004=VERTEX_POINT('',#168135);
#31005=VERTEX_POINT('',#168137);
#31006=VERTEX_POINT('',#168139);
#31007=VERTEX_POINT('',#168141);
#31008=VERTEX_POINT('',#168143);
#31009=VERTEX_POINT('',#168145);
#31010=VERTEX_POINT('',#168148);
#31011=VERTEX_POINT('',#168149);
#31012=VERTEX_POINT('',#168151);
#31013=VERTEX_POINT('',#168153);
#31014=VERTEX_POINT('',#168155);
#31015=VERTEX_POINT('',#168157);
#31016=VERTEX_POINT('',#168159);
#31017=VERTEX_POINT('',#168161);
#31018=VERTEX_POINT('',#168164);
#31019=VERTEX_POINT('',#168165);
#31020=VERTEX_POINT('',#168167);
#31021=VERTEX_POINT('',#168169);
#31022=VERTEX_POINT('',#168171);
#31023=VERTEX_POINT('',#168173);
#31024=VERTEX_POINT('',#168175);
#31025=VERTEX_POINT('',#168177);
#31026=VERTEX_POINT('',#168180);
#31027=VERTEX_POINT('',#168181);
#31028=VERTEX_POINT('',#168183);
#31029=VERTEX_POINT('',#168185);
#31030=VERTEX_POINT('',#168187);
#31031=VERTEX_POINT('',#168189);
#31032=VERTEX_POINT('',#168191);
#31033=VERTEX_POINT('',#168193);
#31034=VERTEX_POINT('',#168196);
#31035=VERTEX_POINT('',#168197);
#31036=VERTEX_POINT('',#168199);
#31037=VERTEX_POINT('',#168201);
#31038=VERTEX_POINT('',#168203);
#31039=VERTEX_POINT('',#168205);
#31040=VERTEX_POINT('',#168207);
#31041=VERTEX_POINT('',#168209);
#31042=VERTEX_POINT('',#168212);
#31043=VERTEX_POINT('',#168213);
#31044=VERTEX_POINT('',#168215);
#31045=VERTEX_POINT('',#168217);
#31046=VERTEX_POINT('',#168219);
#31047=VERTEX_POINT('',#168221);
#31048=VERTEX_POINT('',#168223);
#31049=VERTEX_POINT('',#168225);
#31050=VERTEX_POINT('',#168228);
#31051=VERTEX_POINT('',#168229);
#31052=VERTEX_POINT('',#168231);
#31053=VERTEX_POINT('',#168245);
#31054=VERTEX_POINT('',#168247);
#31055=VERTEX_POINT('',#168249);
#31056=VERTEX_POINT('',#168251);
#31057=VERTEX_POINT('',#168253);
#31058=VERTEX_POINT('',#168265);
#31059=VERTEX_POINT('',#168266);
#31060=VERTEX_POINT('',#168268);
#31061=VERTEX_POINT('',#168276);
#31062=VERTEX_POINT('',#168278);
#31063=VERTEX_POINT('',#168280);
#31064=VERTEX_POINT('',#168282);
#31065=VERTEX_POINT('',#168284);
#31066=VERTEX_POINT('',#168293);
#31067=VERTEX_POINT('',#168294);
#31068=VERTEX_POINT('',#168296);
#31069=VERTEX_POINT('',#168304);
#31070=VERTEX_POINT('',#168306);
#31071=VERTEX_POINT('',#168308);
#31072=VERTEX_POINT('',#168310);
#31073=VERTEX_POINT('',#168312);
#31074=VERTEX_POINT('',#168321);
#31075=VERTEX_POINT('',#168322);
#31076=VERTEX_POINT('',#168324);
#31077=VERTEX_POINT('',#168326);
#31078=VERTEX_POINT('',#168328);
#31079=VERTEX_POINT('',#168330);
#31080=VERTEX_POINT('',#168332);
#31081=VERTEX_POINT('',#168334);
#31082=VERTEX_POINT('',#168337);
#31083=VERTEX_POINT('',#168338);
#31084=VERTEX_POINT('',#168340);
#31085=VERTEX_POINT('',#168342);
#31086=VERTEX_POINT('',#168344);
#31087=VERTEX_POINT('',#168346);
#31088=VERTEX_POINT('',#168348);
#31089=VERTEX_POINT('',#168350);
#31090=VERTEX_POINT('',#168353);
#31091=VERTEX_POINT('',#168354);
#31092=VERTEX_POINT('',#168356);
#31093=VERTEX_POINT('',#168358);
#31094=VERTEX_POINT('',#168360);
#31095=VERTEX_POINT('',#168362);
#31096=VERTEX_POINT('',#168364);
#31097=VERTEX_POINT('',#168366);
#31098=VERTEX_POINT('',#168369);
#31099=VERTEX_POINT('',#168370);
#31100=VERTEX_POINT('',#168372);
#31101=VERTEX_POINT('',#168374);
#31102=VERTEX_POINT('',#168376);
#31103=VERTEX_POINT('',#168378);
#31104=VERTEX_POINT('',#168380);
#31105=VERTEX_POINT('',#168382);
#31106=VERTEX_POINT('',#168385);
#31107=VERTEX_POINT('',#168386);
#31108=VERTEX_POINT('',#168388);
#31109=VERTEX_POINT('',#168390);
#31110=VERTEX_POINT('',#168392);
#31111=VERTEX_POINT('',#168394);
#31112=VERTEX_POINT('',#168396);
#31113=VERTEX_POINT('',#168398);
#31114=VERTEX_POINT('',#168401);
#31115=VERTEX_POINT('',#168402);
#31116=VERTEX_POINT('',#168404);
#31117=VERTEX_POINT('',#168406);
#31118=VERTEX_POINT('',#168408);
#31119=VERTEX_POINT('',#168410);
#31120=VERTEX_POINT('',#168412);
#31121=VERTEX_POINT('',#168414);
#31122=VERTEX_POINT('',#168417);
#31123=VERTEX_POINT('',#168418);
#31124=VERTEX_POINT('',#168420);
#31125=VERTEX_POINT('',#168422);
#31126=VERTEX_POINT('',#168424);
#31127=VERTEX_POINT('',#168426);
#31128=VERTEX_POINT('',#168428);
#31129=VERTEX_POINT('',#168430);
#31130=VERTEX_POINT('',#168433);
#31131=VERTEX_POINT('',#168434);
#31132=VERTEX_POINT('',#168436);
#31133=VERTEX_POINT('',#168438);
#31134=VERTEX_POINT('',#168440);
#31135=VERTEX_POINT('',#168442);
#31136=VERTEX_POINT('',#168444);
#31137=VERTEX_POINT('',#168446);
#31138=VERTEX_POINT('',#168449);
#31139=VERTEX_POINT('',#168450);
#31140=VERTEX_POINT('',#168452);
#31141=VERTEX_POINT('',#168454);
#31142=VERTEX_POINT('',#168456);
#31143=VERTEX_POINT('',#168458);
#31144=VERTEX_POINT('',#168460);
#31145=VERTEX_POINT('',#168462);
#31146=VERTEX_POINT('',#168465);
#31147=VERTEX_POINT('',#168466);
#31148=VERTEX_POINT('',#168468);
#31149=VERTEX_POINT('',#168470);
#31150=VERTEX_POINT('',#168472);
#31151=VERTEX_POINT('',#168474);
#31152=VERTEX_POINT('',#168476);
#31153=VERTEX_POINT('',#168478);
#31154=VERTEX_POINT('',#168481);
#31155=VERTEX_POINT('',#168482);
#31156=VERTEX_POINT('',#168484);
#31157=VERTEX_POINT('',#168486);
#31158=VERTEX_POINT('',#168488);
#31159=VERTEX_POINT('',#168490);
#31160=VERTEX_POINT('',#168492);
#31161=VERTEX_POINT('',#168494);
#31162=VERTEX_POINT('',#168497);
#31163=VERTEX_POINT('',#168498);
#31164=VERTEX_POINT('',#168500);
#31165=VERTEX_POINT('',#168502);
#31166=VERTEX_POINT('',#168504);
#31167=VERTEX_POINT('',#168506);
#31168=VERTEX_POINT('',#168508);
#31169=VERTEX_POINT('',#168510);
#31170=VERTEX_POINT('',#168513);
#31171=VERTEX_POINT('',#168514);
#31172=VERTEX_POINT('',#168516);
#31173=VERTEX_POINT('',#168518);
#31174=VERTEX_POINT('',#168520);
#31175=VERTEX_POINT('',#168522);
#31176=VERTEX_POINT('',#168524);
#31177=VERTEX_POINT('',#168526);
#31178=VERTEX_POINT('',#168530);
#31179=VERTEX_POINT('',#168531);
#31180=VERTEX_POINT('',#168533);
#31181=VERTEX_POINT('',#168535);
#31182=VERTEX_POINT('',#168537);
#31183=VERTEX_POINT('',#168539);
#31184=VERTEX_POINT('',#168546);
#31185=VERTEX_POINT('',#168548);
#31186=VERTEX_POINT('',#168556);
#31187=VERTEX_POINT('',#168557);
#31188=VERTEX_POINT('',#168559);
#31189=VERTEX_POINT('',#168570);
#31190=VERTEX_POINT('',#168572);
#31191=VERTEX_POINT('',#168574);
#31192=VERTEX_POINT('',#168576);
#31193=VERTEX_POINT('',#168578);
#31194=VERTEX_POINT('',#168590);
#31195=VERTEX_POINT('',#168591);
#31196=VERTEX_POINT('',#168593);
#31197=VERTEX_POINT('',#168596);
#31198=VERTEX_POINT('',#168597);
#31199=VERTEX_POINT('',#168599);
#31200=VERTEX_POINT('',#168606);
#31201=VERTEX_POINT('',#168608);
#31202=VERTEX_POINT('',#168610);
#31203=VERTEX_POINT('',#168612);
#31204=VERTEX_POINT('',#168614);
#31205=VERTEX_POINT('',#168622);
#31206=VERTEX_POINT('',#168623);
#31207=VERTEX_POINT('',#168625);
#31208=VERTEX_POINT('',#168627);
#31209=VERTEX_POINT('',#168629);
#31210=VERTEX_POINT('',#168631);
#31211=VERTEX_POINT('',#168633);
#31212=VERTEX_POINT('',#168635);
#31213=VERTEX_POINT('',#168638);
#31214=VERTEX_POINT('',#168639);
#31215=VERTEX_POINT('',#168641);
#31216=VERTEX_POINT('',#168643);
#31217=VERTEX_POINT('',#168645);
#31218=VERTEX_POINT('',#168647);
#31219=VERTEX_POINT('',#168649);
#31220=VERTEX_POINT('',#168651);
#31221=VERTEX_POINT('',#168654);
#31222=VERTEX_POINT('',#168655);
#31223=VERTEX_POINT('',#168657);
#31224=VERTEX_POINT('',#168659);
#31225=VERTEX_POINT('',#168661);
#31226=VERTEX_POINT('',#168663);
#31227=VERTEX_POINT('',#168665);
#31228=VERTEX_POINT('',#168667);
#31229=VERTEX_POINT('',#168670);
#31230=VERTEX_POINT('',#168671);
#31231=VERTEX_POINT('',#168673);
#31232=VERTEX_POINT('',#168675);
#31233=VERTEX_POINT('',#168677);
#31234=VERTEX_POINT('',#168679);
#31235=VERTEX_POINT('',#168681);
#31236=VERTEX_POINT('',#168683);
#31237=VERTEX_POINT('',#168686);
#31238=VERTEX_POINT('',#168687);
#31239=VERTEX_POINT('',#168689);
#31240=VERTEX_POINT('',#168691);
#31241=VERTEX_POINT('',#168693);
#31242=VERTEX_POINT('',#168695);
#31243=VERTEX_POINT('',#168697);
#31244=VERTEX_POINT('',#168699);
#31245=VERTEX_POINT('',#168702);
#31246=VERTEX_POINT('',#168703);
#31247=VERTEX_POINT('',#168705);
#31248=VERTEX_POINT('',#168707);
#31249=VERTEX_POINT('',#168709);
#31250=VERTEX_POINT('',#168711);
#31251=VERTEX_POINT('',#168713);
#31252=VERTEX_POINT('',#168715);
#31253=VERTEX_POINT('',#168718);
#31254=VERTEX_POINT('',#168719);
#31255=VERTEX_POINT('',#168721);
#31256=VERTEX_POINT('',#168723);
#31257=VERTEX_POINT('',#168725);
#31258=VERTEX_POINT('',#168727);
#31259=VERTEX_POINT('',#168729);
#31260=VERTEX_POINT('',#168731);
#31261=VERTEX_POINT('',#168734);
#31262=VERTEX_POINT('',#168735);
#31263=VERTEX_POINT('',#168737);
#31264=VERTEX_POINT('',#168739);
#31265=VERTEX_POINT('',#168741);
#31266=VERTEX_POINT('',#168743);
#31267=VERTEX_POINT('',#168745);
#31268=VERTEX_POINT('',#168747);
#31269=VERTEX_POINT('',#168750);
#31270=VERTEX_POINT('',#168751);
#31271=VERTEX_POINT('',#168753);
#31272=VERTEX_POINT('',#168755);
#31273=VERTEX_POINT('',#168757);
#31274=VERTEX_POINT('',#168759);
#31275=VERTEX_POINT('',#168761);
#31276=VERTEX_POINT('',#168763);
#31277=VERTEX_POINT('',#168766);
#31278=VERTEX_POINT('',#168767);
#31279=VERTEX_POINT('',#168769);
#31280=VERTEX_POINT('',#168771);
#31281=VERTEX_POINT('',#168773);
#31282=VERTEX_POINT('',#168775);
#31283=VERTEX_POINT('',#168777);
#31284=VERTEX_POINT('',#168779);
#31285=VERTEX_POINT('',#168782);
#31286=VERTEX_POINT('',#168783);
#31287=VERTEX_POINT('',#168785);
#31288=VERTEX_POINT('',#168787);
#31289=VERTEX_POINT('',#168789);
#31290=VERTEX_POINT('',#168791);
#31291=VERTEX_POINT('',#168793);
#31292=VERTEX_POINT('',#168795);
#31293=VERTEX_POINT('',#168798);
#31294=VERTEX_POINT('',#168799);
#31295=VERTEX_POINT('',#168801);
#31296=VERTEX_POINT('',#168803);
#31297=VERTEX_POINT('',#168805);
#31298=VERTEX_POINT('',#168807);
#31299=VERTEX_POINT('',#168809);
#31300=VERTEX_POINT('',#168811);
#31301=VERTEX_POINT('',#168814);
#31302=VERTEX_POINT('',#168815);
#31303=VERTEX_POINT('',#168817);
#31304=VERTEX_POINT('',#168819);
#31305=VERTEX_POINT('',#168821);
#31306=VERTEX_POINT('',#168823);
#31307=VERTEX_POINT('',#168825);
#31308=VERTEX_POINT('',#168827);
#31309=VERTEX_POINT('',#168830);
#31310=VERTEX_POINT('',#168831);
#31311=VERTEX_POINT('',#168833);
#31312=VERTEX_POINT('',#168840);
#31313=VERTEX_POINT('',#168842);
#31314=VERTEX_POINT('',#168849);
#31315=VERTEX_POINT('',#168851);
#31316=VERTEX_POINT('',#168853);
#31317=VERTEX_POINT('',#168856);
#31318=VERTEX_POINT('',#168857);
#31319=VERTEX_POINT('',#168859);
#31320=VERTEX_POINT('',#168870);
#31321=VERTEX_POINT('',#168872);
#31322=VERTEX_POINT('',#168874);
#31323=VERTEX_POINT('',#168876);
#31324=VERTEX_POINT('',#168878);
#31325=VERTEX_POINT('',#168890);
#31326=VERTEX_POINT('',#168891);
#31327=VERTEX_POINT('',#168893);
#31328=VERTEX_POINT('',#168896);
#31329=VERTEX_POINT('',#168897);
#31330=VERTEX_POINT('',#168899);
#31331=VERTEX_POINT('',#168906);
#31332=VERTEX_POINT('',#168908);
#31333=VERTEX_POINT('',#168910);
#31334=VERTEX_POINT('',#168912);
#31335=VERTEX_POINT('',#168914);
#31336=VERTEX_POINT('',#168922);
#31337=VERTEX_POINT('',#168923);
#31338=VERTEX_POINT('',#168925);
#31339=VERTEX_POINT('',#168927);
#31340=VERTEX_POINT('',#168929);
#31341=VERTEX_POINT('',#168931);
#31342=VERTEX_POINT('',#168933);
#31343=VERTEX_POINT('',#168935);
#31344=VERTEX_POINT('',#168938);
#31345=VERTEX_POINT('',#168939);
#31346=VERTEX_POINT('',#168941);
#31347=VERTEX_POINT('',#168943);
#31348=VERTEX_POINT('',#168945);
#31349=VERTEX_POINT('',#168947);
#31350=VERTEX_POINT('',#168949);
#31351=VERTEX_POINT('',#168951);
#31352=VERTEX_POINT('',#168954);
#31353=VERTEX_POINT('',#168955);
#31354=VERTEX_POINT('',#168957);
#31355=VERTEX_POINT('',#168959);
#31356=VERTEX_POINT('',#168961);
#31357=VERTEX_POINT('',#168963);
#31358=VERTEX_POINT('',#168965);
#31359=VERTEX_POINT('',#168967);
#31360=VERTEX_POINT('',#168970);
#31361=VERTEX_POINT('',#168971);
#31362=VERTEX_POINT('',#168973);
#31363=VERTEX_POINT('',#168975);
#31364=VERTEX_POINT('',#168977);
#31365=VERTEX_POINT('',#168979);
#31366=VERTEX_POINT('',#168981);
#31367=VERTEX_POINT('',#168983);
#31368=VERTEX_POINT('',#168986);
#31369=VERTEX_POINT('',#168987);
#31370=VERTEX_POINT('',#168989);
#31371=VERTEX_POINT('',#168991);
#31372=VERTEX_POINT('',#168993);
#31373=VERTEX_POINT('',#168995);
#31374=VERTEX_POINT('',#168997);
#31375=VERTEX_POINT('',#168999);
#31376=VERTEX_POINT('',#169002);
#31377=VERTEX_POINT('',#169003);
#31378=VERTEX_POINT('',#169005);
#31379=VERTEX_POINT('',#169007);
#31380=VERTEX_POINT('',#169009);
#31381=VERTEX_POINT('',#169011);
#31382=VERTEX_POINT('',#169013);
#31383=VERTEX_POINT('',#169015);
#31384=VERTEX_POINT('',#169018);
#31385=VERTEX_POINT('',#169019);
#31386=VERTEX_POINT('',#169021);
#31387=VERTEX_POINT('',#169023);
#31388=VERTEX_POINT('',#169025);
#31389=VERTEX_POINT('',#169027);
#31390=VERTEX_POINT('',#169029);
#31391=VERTEX_POINT('',#169031);
#31392=VERTEX_POINT('',#169034);
#31393=VERTEX_POINT('',#169035);
#31394=VERTEX_POINT('',#169037);
#31395=VERTEX_POINT('',#169039);
#31396=VERTEX_POINT('',#169041);
#31397=VERTEX_POINT('',#169043);
#31398=VERTEX_POINT('',#169045);
#31399=VERTEX_POINT('',#169047);
#31400=VERTEX_POINT('',#169050);
#31401=VERTEX_POINT('',#169051);
#31402=VERTEX_POINT('',#169053);
#31403=VERTEX_POINT('',#169055);
#31404=VERTEX_POINT('',#169057);
#31405=VERTEX_POINT('',#169059);
#31406=VERTEX_POINT('',#169061);
#31407=VERTEX_POINT('',#169063);
#31408=VERTEX_POINT('',#169066);
#31409=VERTEX_POINT('',#169067);
#31410=VERTEX_POINT('',#169069);
#31411=VERTEX_POINT('',#169071);
#31412=VERTEX_POINT('',#169073);
#31413=VERTEX_POINT('',#169075);
#31414=VERTEX_POINT('',#169077);
#31415=VERTEX_POINT('',#169079);
#31416=VERTEX_POINT('',#169082);
#31417=VERTEX_POINT('',#169083);
#31418=VERTEX_POINT('',#169085);
#31419=VERTEX_POINT('',#169087);
#31420=VERTEX_POINT('',#169089);
#31421=VERTEX_POINT('',#169091);
#31422=VERTEX_POINT('',#169093);
#31423=VERTEX_POINT('',#169095);
#31424=VERTEX_POINT('',#169098);
#31425=VERTEX_POINT('',#169099);
#31426=VERTEX_POINT('',#169101);
#31427=VERTEX_POINT('',#169103);
#31428=VERTEX_POINT('',#169105);
#31429=VERTEX_POINT('',#169107);
#31430=VERTEX_POINT('',#169109);
#31431=VERTEX_POINT('',#169111);
#31432=VERTEX_POINT('',#169114);
#31433=VERTEX_POINT('',#169115);
#31434=VERTEX_POINT('',#169117);
#31435=VERTEX_POINT('',#169119);
#31436=VERTEX_POINT('',#169121);
#31437=VERTEX_POINT('',#169123);
#31438=VERTEX_POINT('',#169125);
#31439=VERTEX_POINT('',#169127);
#31440=VERTEX_POINT('',#169130);
#31441=VERTEX_POINT('',#169131);
#31442=VERTEX_POINT('',#169133);
#31443=VERTEX_POINT('',#169135);
#31444=VERTEX_POINT('',#169137);
#31445=VERTEX_POINT('',#169139);
#31446=VERTEX_POINT('',#169141);
#31447=VERTEX_POINT('',#169148);
#31448=VERTEX_POINT('',#169156);
#31449=VERTEX_POINT('',#169157);
#31450=VERTEX_POINT('',#169159);
#31451=VERTEX_POINT('',#169161);
#31452=VERTEX_POINT('',#169163);
#31453=VERTEX_POINT('',#169165);
#31454=VERTEX_POINT('',#169167);
#31455=VERTEX_POINT('',#169169);
#31456=VERTEX_POINT('',#169172);
#31457=VERTEX_POINT('',#169173);
#31458=VERTEX_POINT('',#169175);
#31459=VERTEX_POINT('',#169177);
#31460=VERTEX_POINT('',#169179);
#31461=VERTEX_POINT('',#169181);
#31462=VERTEX_POINT('',#169183);
#31463=VERTEX_POINT('',#169185);
#31464=VERTEX_POINT('',#169188);
#31465=VERTEX_POINT('',#169189);
#31466=VERTEX_POINT('',#169191);
#31467=VERTEX_POINT('',#169193);
#31468=VERTEX_POINT('',#169195);
#31469=VERTEX_POINT('',#169197);
#31470=VERTEX_POINT('',#169199);
#31471=VERTEX_POINT('',#169201);
#31472=VERTEX_POINT('',#169204);
#31473=VERTEX_POINT('',#169205);
#31474=VERTEX_POINT('',#169207);
#31475=VERTEX_POINT('',#169209);
#31476=VERTEX_POINT('',#169211);
#31477=VERTEX_POINT('',#169213);
#31478=VERTEX_POINT('',#169215);
#31479=VERTEX_POINT('',#169217);
#31480=VERTEX_POINT('',#169220);
#31481=VERTEX_POINT('',#169221);
#31482=VERTEX_POINT('',#169223);
#31483=VERTEX_POINT('',#169225);
#31484=VERTEX_POINT('',#169227);
#31485=VERTEX_POINT('',#169229);
#31486=VERTEX_POINT('',#169231);
#31487=VERTEX_POINT('',#169233);
#31488=VERTEX_POINT('',#169236);
#31489=VERTEX_POINT('',#169237);
#31490=VERTEX_POINT('',#169239);
#31491=VERTEX_POINT('',#169241);
#31492=VERTEX_POINT('',#169243);
#31493=VERTEX_POINT('',#169245);
#31494=VERTEX_POINT('',#169247);
#31495=VERTEX_POINT('',#169249);
#31496=VERTEX_POINT('',#169252);
#31497=VERTEX_POINT('',#169253);
#31498=VERTEX_POINT('',#169255);
#31499=VERTEX_POINT('',#169257);
#31500=VERTEX_POINT('',#169259);
#31501=VERTEX_POINT('',#169261);
#31502=VERTEX_POINT('',#169263);
#31503=VERTEX_POINT('',#169265);
#31504=VERTEX_POINT('',#169268);
#31505=VERTEX_POINT('',#169269);
#31506=VERTEX_POINT('',#169271);
#31507=VERTEX_POINT('',#169273);
#31508=VERTEX_POINT('',#169275);
#31509=VERTEX_POINT('',#169277);
#31510=VERTEX_POINT('',#169279);
#31511=VERTEX_POINT('',#169281);
#31512=VERTEX_POINT('',#169284);
#31513=VERTEX_POINT('',#169285);
#31514=VERTEX_POINT('',#169287);
#31515=VERTEX_POINT('',#169289);
#31516=VERTEX_POINT('',#169291);
#31517=VERTEX_POINT('',#169293);
#31518=VERTEX_POINT('',#169295);
#31519=VERTEX_POINT('',#169297);
#31520=VERTEX_POINT('',#169300);
#31521=VERTEX_POINT('',#169301);
#31522=VERTEX_POINT('',#169303);
#31523=VERTEX_POINT('',#169305);
#31524=VERTEX_POINT('',#169307);
#31525=VERTEX_POINT('',#169309);
#31526=VERTEX_POINT('',#169311);
#31527=VERTEX_POINT('',#169313);
#31528=VERTEX_POINT('',#169316);
#31529=VERTEX_POINT('',#169317);
#31530=VERTEX_POINT('',#169319);
#31531=VERTEX_POINT('',#169321);
#31532=VERTEX_POINT('',#169323);
#31533=VERTEX_POINT('',#169325);
#31534=VERTEX_POINT('',#169327);
#31535=VERTEX_POINT('',#169329);
#31536=VERTEX_POINT('',#169331);
#31537=VERTEX_POINT('',#169333);
#31538=VERTEX_POINT('',#169336);
#31539=VERTEX_POINT('',#169337);
#31540=VERTEX_POINT('',#169339);
#31541=VERTEX_POINT('',#169341);
#31542=VERTEX_POINT('',#169343);
#31543=VERTEX_POINT('',#169345);
#31544=VERTEX_POINT('',#169352);
#31545=VERTEX_POINT('',#169354);
#31546=VERTEX_POINT('',#169362);
#31547=VERTEX_POINT('',#169363);
#31548=VERTEX_POINT('',#169365);
#31549=VERTEX_POINT('',#169376);
#31550=VERTEX_POINT('',#169378);
#31551=VERTEX_POINT('',#169380);
#31552=VERTEX_POINT('',#169382);
#31553=VERTEX_POINT('',#169384);
#31554=VERTEX_POINT('',#169396);
#31555=VERTEX_POINT('',#169397);
#31556=VERTEX_POINT('',#169399);
#31557=VERTEX_POINT('',#169402);
#31558=VERTEX_POINT('',#169403);
#31559=VERTEX_POINT('',#169405);
#31560=VERTEX_POINT('',#169412);
#31561=VERTEX_POINT('',#169414);
#31562=VERTEX_POINT('',#169416);
#31563=VERTEX_POINT('',#169418);
#31564=VERTEX_POINT('',#169420);
#31565=VERTEX_POINT('',#169428);
#31566=VERTEX_POINT('',#169429);
#31567=VERTEX_POINT('',#169431);
#31568=VERTEX_POINT('',#169433);
#31569=VERTEX_POINT('',#169435);
#31570=VERTEX_POINT('',#169437);
#31571=VERTEX_POINT('',#169439);
#31572=VERTEX_POINT('',#169441);
#31573=VERTEX_POINT('',#169444);
#31574=VERTEX_POINT('',#169445);
#31575=VERTEX_POINT('',#169447);
#31576=VERTEX_POINT('',#169449);
#31577=VERTEX_POINT('',#169451);
#31578=VERTEX_POINT('',#169453);
#31579=VERTEX_POINT('',#169455);
#31580=VERTEX_POINT('',#169457);
#31581=VERTEX_POINT('',#169460);
#31582=VERTEX_POINT('',#169461);
#31583=VERTEX_POINT('',#169463);
#31584=VERTEX_POINT('',#169465);
#31585=VERTEX_POINT('',#169467);
#31586=VERTEX_POINT('',#169469);
#31587=VERTEX_POINT('',#169471);
#31588=VERTEX_POINT('',#169473);
#31589=VERTEX_POINT('',#169476);
#31590=VERTEX_POINT('',#169477);
#31591=VERTEX_POINT('',#169479);
#31592=VERTEX_POINT('',#169481);
#31593=VERTEX_POINT('',#169483);
#31594=VERTEX_POINT('',#169485);
#31595=VERTEX_POINT('',#169487);
#31596=VERTEX_POINT('',#169489);
#31597=VERTEX_POINT('',#169492);
#31598=VERTEX_POINT('',#169493);
#31599=VERTEX_POINT('',#169495);
#31600=VERTEX_POINT('',#169497);
#31601=VERTEX_POINT('',#169499);
#31602=VERTEX_POINT('',#169501);
#31603=VERTEX_POINT('',#169503);
#31604=VERTEX_POINT('',#169505);
#31605=VERTEX_POINT('',#169508);
#31606=VERTEX_POINT('',#169509);
#31607=VERTEX_POINT('',#169511);
#31608=VERTEX_POINT('',#169513);
#31609=VERTEX_POINT('',#169515);
#31610=VERTEX_POINT('',#169517);
#31611=VERTEX_POINT('',#169519);
#31612=VERTEX_POINT('',#169521);
#31613=VERTEX_POINT('',#169524);
#31614=VERTEX_POINT('',#169525);
#31615=VERTEX_POINT('',#169527);
#31616=VERTEX_POINT('',#169529);
#31617=VERTEX_POINT('',#169531);
#31618=VERTEX_POINT('',#169533);
#31619=VERTEX_POINT('',#169535);
#31620=VERTEX_POINT('',#169537);
#31621=VERTEX_POINT('',#169540);
#31622=VERTEX_POINT('',#169541);
#31623=VERTEX_POINT('',#169543);
#31624=VERTEX_POINT('',#169545);
#31625=VERTEX_POINT('',#169547);
#31626=VERTEX_POINT('',#169549);
#31627=VERTEX_POINT('',#169551);
#31628=VERTEX_POINT('',#169553);
#31629=VERTEX_POINT('',#169556);
#31630=VERTEX_POINT('',#169557);
#31631=VERTEX_POINT('',#169559);
#31632=VERTEX_POINT('',#169561);
#31633=VERTEX_POINT('',#169563);
#31634=VERTEX_POINT('',#169565);
#31635=VERTEX_POINT('',#169567);
#31636=VERTEX_POINT('',#169569);
#31637=VERTEX_POINT('',#169572);
#31638=VERTEX_POINT('',#169573);
#31639=VERTEX_POINT('',#169575);
#31640=VERTEX_POINT('',#169577);
#31641=VERTEX_POINT('',#169579);
#31642=VERTEX_POINT('',#169581);
#31643=VERTEX_POINT('',#169583);
#31644=VERTEX_POINT('',#169585);
#31645=VERTEX_POINT('',#169588);
#31646=VERTEX_POINT('',#169589);
#31647=VERTEX_POINT('',#169591);
#31648=VERTEX_POINT('',#169593);
#31649=VERTEX_POINT('',#169595);
#31650=VERTEX_POINT('',#169597);
#31651=VERTEX_POINT('',#169599);
#31652=VERTEX_POINT('',#169601);
#31653=VERTEX_POINT('',#169604);
#31654=VERTEX_POINT('',#169605);
#31655=VERTEX_POINT('',#169607);
#31656=VERTEX_POINT('',#169609);
#31657=VERTEX_POINT('',#169611);
#31658=VERTEX_POINT('',#169613);
#31659=VERTEX_POINT('',#169615);
#31660=VERTEX_POINT('',#169617);
#31661=VERTEX_POINT('',#169620);
#31662=VERTEX_POINT('',#169621);
#31663=VERTEX_POINT('',#169623);
#31664=VERTEX_POINT('',#169625);
#31665=VERTEX_POINT('',#169627);
#31666=VERTEX_POINT('',#169629);
#31667=VERTEX_POINT('',#169631);
#31668=VERTEX_POINT('',#169633);
#31669=VERTEX_POINT('',#169636);
#31670=VERTEX_POINT('',#169637);
#31671=VERTEX_POINT('',#169639);
#31672=VERTEX_POINT('',#169646);
#31673=VERTEX_POINT('',#169648);
#31674=VERTEX_POINT('',#169655);
#31675=VERTEX_POINT('',#169657);
#31676=VERTEX_POINT('',#169659);
#31677=VERTEX_POINT('',#169662);
#31678=VERTEX_POINT('',#169663);
#31679=VERTEX_POINT('',#169665);
#31680=VERTEX_POINT('',#169676);
#31681=VERTEX_POINT('',#169678);
#31682=VERTEX_POINT('',#169680);
#31683=VERTEX_POINT('',#169682);
#31684=VERTEX_POINT('',#169684);
#31685=VERTEX_POINT('',#169696);
#31686=VERTEX_POINT('',#169697);
#31687=VERTEX_POINT('',#169699);
#31688=VERTEX_POINT('',#169702);
#31689=VERTEX_POINT('',#169703);
#31690=VERTEX_POINT('',#169705);
#31691=VERTEX_POINT('',#169712);
#31692=VERTEX_POINT('',#169714);
#31693=VERTEX_POINT('',#169716);
#31694=VERTEX_POINT('',#169718);
#31695=VERTEX_POINT('',#169720);
#31696=VERTEX_POINT('',#169728);
#31697=VERTEX_POINT('',#169729);
#31698=VERTEX_POINT('',#169731);
#31699=VERTEX_POINT('',#169733);
#31700=VERTEX_POINT('',#169735);
#31701=VERTEX_POINT('',#169737);
#31702=VERTEX_POINT('',#169739);
#31703=VERTEX_POINT('',#169741);
#31704=VERTEX_POINT('',#169744);
#31705=VERTEX_POINT('',#169745);
#31706=VERTEX_POINT('',#169747);
#31707=VERTEX_POINT('',#169749);
#31708=VERTEX_POINT('',#169751);
#31709=VERTEX_POINT('',#169753);
#31710=VERTEX_POINT('',#169755);
#31711=VERTEX_POINT('',#169757);
#31712=VERTEX_POINT('',#169760);
#31713=VERTEX_POINT('',#169761);
#31714=VERTEX_POINT('',#169763);
#31715=VERTEX_POINT('',#169765);
#31716=VERTEX_POINT('',#169767);
#31717=VERTEX_POINT('',#169769);
#31718=VERTEX_POINT('',#169771);
#31719=VERTEX_POINT('',#169773);
#31720=VERTEX_POINT('',#169776);
#31721=VERTEX_POINT('',#169777);
#31722=VERTEX_POINT('',#169779);
#31723=VERTEX_POINT('',#169781);
#31724=VERTEX_POINT('',#169783);
#31725=VERTEX_POINT('',#169785);
#31726=VERTEX_POINT('',#169787);
#31727=VERTEX_POINT('',#169789);
#31728=VERTEX_POINT('',#169792);
#31729=VERTEX_POINT('',#169793);
#31730=VERTEX_POINT('',#169795);
#31731=VERTEX_POINT('',#169797);
#31732=VERTEX_POINT('',#169799);
#31733=VERTEX_POINT('',#169801);
#31734=VERTEX_POINT('',#169803);
#31735=VERTEX_POINT('',#169805);
#31736=VERTEX_POINT('',#169808);
#31737=VERTEX_POINT('',#169809);
#31738=VERTEX_POINT('',#169811);
#31739=VERTEX_POINT('',#169813);
#31740=VERTEX_POINT('',#169815);
#31741=VERTEX_POINT('',#169817);
#31742=VERTEX_POINT('',#169819);
#31743=VERTEX_POINT('',#169821);
#31744=VERTEX_POINT('',#169824);
#31745=VERTEX_POINT('',#169825);
#31746=VERTEX_POINT('',#169827);
#31747=VERTEX_POINT('',#169829);
#31748=VERTEX_POINT('',#169831);
#31749=VERTEX_POINT('',#169833);
#31750=VERTEX_POINT('',#169835);
#31751=VERTEX_POINT('',#169837);
#31752=VERTEX_POINT('',#169840);
#31753=VERTEX_POINT('',#169841);
#31754=VERTEX_POINT('',#169843);
#31755=VERTEX_POINT('',#169845);
#31756=VERTEX_POINT('',#169847);
#31757=VERTEX_POINT('',#169849);
#31758=VERTEX_POINT('',#169851);
#31759=VERTEX_POINT('',#169853);
#31760=VERTEX_POINT('',#169856);
#31761=VERTEX_POINT('',#169857);
#31762=VERTEX_POINT('',#169859);
#31763=VERTEX_POINT('',#169861);
#31764=VERTEX_POINT('',#169863);
#31765=VERTEX_POINT('',#169865);
#31766=VERTEX_POINT('',#169867);
#31767=VERTEX_POINT('',#169869);
#31768=VERTEX_POINT('',#169872);
#31769=VERTEX_POINT('',#169873);
#31770=VERTEX_POINT('',#169875);
#31771=VERTEX_POINT('',#169877);
#31772=VERTEX_POINT('',#169879);
#31773=VERTEX_POINT('',#169881);
#31774=VERTEX_POINT('',#169883);
#31775=VERTEX_POINT('',#169885);
#31776=VERTEX_POINT('',#169888);
#31777=VERTEX_POINT('',#169889);
#31778=VERTEX_POINT('',#169891);
#31779=VERTEX_POINT('',#169893);
#31780=VERTEX_POINT('',#169895);
#31781=VERTEX_POINT('',#169897);
#31782=VERTEX_POINT('',#169899);
#31783=VERTEX_POINT('',#169901);
#31784=VERTEX_POINT('',#169904);
#31785=VERTEX_POINT('',#169905);
#31786=VERTEX_POINT('',#169907);
#31787=VERTEX_POINT('',#169909);
#31788=VERTEX_POINT('',#169911);
#31789=VERTEX_POINT('',#169913);
#31790=VERTEX_POINT('',#169915);
#31791=VERTEX_POINT('',#169917);
#31792=VERTEX_POINT('',#169920);
#31793=VERTEX_POINT('',#169921);
#31794=VERTEX_POINT('',#169923);
#31795=VERTEX_POINT('',#169925);
#31796=VERTEX_POINT('',#169927);
#31797=VERTEX_POINT('',#169929);
#31798=VERTEX_POINT('',#169931);
#31799=VERTEX_POINT('',#169933);
#31800=VERTEX_POINT('',#169936);
#31801=VERTEX_POINT('',#169937);
#31802=VERTEX_POINT('',#169939);
#31803=VERTEX_POINT('',#169941);
#31804=VERTEX_POINT('',#169943);
#31805=VERTEX_POINT('',#169945);
#31806=VERTEX_POINT('',#169947);
#31807=VERTEX_POINT('',#169954);
#31808=VERTEX_POINT('',#169962);
#31809=VERTEX_POINT('',#169963);
#31810=VERTEX_POINT('',#169965);
#31811=VERTEX_POINT('',#169967);
#31812=VERTEX_POINT('',#169969);
#31813=VERTEX_POINT('',#169971);
#31814=VERTEX_POINT('',#169973);
#31815=VERTEX_POINT('',#169975);
#31816=VERTEX_POINT('',#169978);
#31817=VERTEX_POINT('',#169979);
#31818=VERTEX_POINT('',#169981);
#31819=VERTEX_POINT('',#169983);
#31820=VERTEX_POINT('',#169985);
#31821=VERTEX_POINT('',#169987);
#31822=VERTEX_POINT('',#169989);
#31823=VERTEX_POINT('',#169991);
#31824=VERTEX_POINT('',#169994);
#31825=VERTEX_POINT('',#169995);
#31826=VERTEX_POINT('',#169997);
#31827=VERTEX_POINT('',#169999);
#31828=VERTEX_POINT('',#170001);
#31829=VERTEX_POINT('',#170003);
#31830=VERTEX_POINT('',#170005);
#31831=VERTEX_POINT('',#170007);
#31832=VERTEX_POINT('',#170010);
#31833=VERTEX_POINT('',#170011);
#31834=VERTEX_POINT('',#170013);
#31835=VERTEX_POINT('',#170015);
#31836=VERTEX_POINT('',#170017);
#31837=VERTEX_POINT('',#170019);
#31838=VERTEX_POINT('',#170021);
#31839=VERTEX_POINT('',#170023);
#31840=VERTEX_POINT('',#170026);
#31841=VERTEX_POINT('',#170027);
#31842=VERTEX_POINT('',#170029);
#31843=VERTEX_POINT('',#170031);
#31844=VERTEX_POINT('',#170033);
#31845=VERTEX_POINT('',#170035);
#31846=VERTEX_POINT('',#170037);
#31847=VERTEX_POINT('',#170039);
#31848=VERTEX_POINT('',#170042);
#31849=VERTEX_POINT('',#170043);
#31850=VERTEX_POINT('',#170045);
#31851=VERTEX_POINT('',#170047);
#31852=VERTEX_POINT('',#170049);
#31853=VERTEX_POINT('',#170051);
#31854=VERTEX_POINT('',#170053);
#31855=VERTEX_POINT('',#170055);
#31856=VERTEX_POINT('',#170058);
#31857=VERTEX_POINT('',#170059);
#31858=VERTEX_POINT('',#170061);
#31859=VERTEX_POINT('',#170063);
#31860=VERTEX_POINT('',#170065);
#31861=VERTEX_POINT('',#170067);
#31862=VERTEX_POINT('',#170069);
#31863=VERTEX_POINT('',#170071);
#31864=VERTEX_POINT('',#170074);
#31865=VERTEX_POINT('',#170075);
#31866=VERTEX_POINT('',#170077);
#31867=VERTEX_POINT('',#170079);
#31868=VERTEX_POINT('',#170081);
#31869=VERTEX_POINT('',#170083);
#31870=VERTEX_POINT('',#170085);
#31871=VERTEX_POINT('',#170087);
#31872=VERTEX_POINT('',#170090);
#31873=VERTEX_POINT('',#170091);
#31874=VERTEX_POINT('',#170093);
#31875=VERTEX_POINT('',#170095);
#31876=VERTEX_POINT('',#170097);
#31877=VERTEX_POINT('',#170099);
#31878=VERTEX_POINT('',#170101);
#31879=VERTEX_POINT('',#170103);
#31880=VERTEX_POINT('',#170106);
#31881=VERTEX_POINT('',#170107);
#31882=VERTEX_POINT('',#170109);
#31883=VERTEX_POINT('',#170111);
#31884=VERTEX_POINT('',#170113);
#31885=VERTEX_POINT('',#170115);
#31886=VERTEX_POINT('',#170117);
#31887=VERTEX_POINT('',#170119);
#31888=VERTEX_POINT('',#170122);
#31889=VERTEX_POINT('',#170123);
#31890=VERTEX_POINT('',#170125);
#31891=VERTEX_POINT('',#170127);
#31892=VERTEX_POINT('',#170129);
#31893=VERTEX_POINT('',#170131);
#31894=VERTEX_POINT('',#170133);
#31895=VERTEX_POINT('',#170135);
#31896=VERTEX_POINT('',#170137);
#31897=VERTEX_POINT('',#170139);
#31898=VERTEX_POINT('',#170142);
#31899=VERTEX_POINT('',#170143);
#31900=VERTEX_POINT('',#170145);
#31901=VERTEX_POINT('',#170147);
#31902=VERTEX_POINT('',#170149);
#31903=VERTEX_POINT('',#170151);
#31904=VERTEX_POINT('',#170158);
#31905=VERTEX_POINT('',#170160);
#31906=VERTEX_POINT('',#170168);
#31907=VERTEX_POINT('',#170169);
#31908=VERTEX_POINT('',#170171);
#31909=VERTEX_POINT('',#170182);
#31910=VERTEX_POINT('',#170184);
#31911=VERTEX_POINT('',#170186);
#31912=VERTEX_POINT('',#170188);
#31913=VERTEX_POINT('',#170190);
#31914=VERTEX_POINT('',#170202);
#31915=VERTEX_POINT('',#170203);
#31916=VERTEX_POINT('',#170205);
#31917=VERTEX_POINT('',#170208);
#31918=VERTEX_POINT('',#170209);
#31919=VERTEX_POINT('',#170211);
#31920=VERTEX_POINT('',#170218);
#31921=VERTEX_POINT('',#170220);
#31922=VERTEX_POINT('',#170222);
#31923=VERTEX_POINT('',#170224);
#31924=VERTEX_POINT('',#170226);
#31925=VERTEX_POINT('',#170234);
#31926=VERTEX_POINT('',#170235);
#31927=VERTEX_POINT('',#170237);
#31928=VERTEX_POINT('',#170239);
#31929=VERTEX_POINT('',#170241);
#31930=VERTEX_POINT('',#170243);
#31931=VERTEX_POINT('',#170245);
#31932=VERTEX_POINT('',#170247);
#31933=VERTEX_POINT('',#170250);
#31934=VERTEX_POINT('',#170251);
#31935=VERTEX_POINT('',#170253);
#31936=VERTEX_POINT('',#170255);
#31937=VERTEX_POINT('',#170257);
#31938=VERTEX_POINT('',#170259);
#31939=VERTEX_POINT('',#170261);
#31940=VERTEX_POINT('',#170263);
#31941=VERTEX_POINT('',#170266);
#31942=VERTEX_POINT('',#170267);
#31943=VERTEX_POINT('',#170269);
#31944=VERTEX_POINT('',#170271);
#31945=VERTEX_POINT('',#170273);
#31946=VERTEX_POINT('',#170275);
#31947=VERTEX_POINT('',#170277);
#31948=VERTEX_POINT('',#170279);
#31949=VERTEX_POINT('',#170282);
#31950=VERTEX_POINT('',#170283);
#31951=VERTEX_POINT('',#170285);
#31952=VERTEX_POINT('',#170287);
#31953=VERTEX_POINT('',#170289);
#31954=VERTEX_POINT('',#170291);
#31955=VERTEX_POINT('',#170293);
#31956=VERTEX_POINT('',#170295);
#31957=VERTEX_POINT('',#170298);
#31958=VERTEX_POINT('',#170299);
#31959=VERTEX_POINT('',#170301);
#31960=VERTEX_POINT('',#170303);
#31961=VERTEX_POINT('',#170305);
#31962=VERTEX_POINT('',#170307);
#31963=VERTEX_POINT('',#170309);
#31964=VERTEX_POINT('',#170311);
#31965=VERTEX_POINT('',#170314);
#31966=VERTEX_POINT('',#170315);
#31967=VERTEX_POINT('',#170317);
#31968=VERTEX_POINT('',#170319);
#31969=VERTEX_POINT('',#170321);
#31970=VERTEX_POINT('',#170323);
#31971=VERTEX_POINT('',#170325);
#31972=VERTEX_POINT('',#170327);
#31973=VERTEX_POINT('',#170330);
#31974=VERTEX_POINT('',#170331);
#31975=VERTEX_POINT('',#170333);
#31976=VERTEX_POINT('',#170335);
#31977=VERTEX_POINT('',#170337);
#31978=VERTEX_POINT('',#170339);
#31979=VERTEX_POINT('',#170341);
#31980=VERTEX_POINT('',#170343);
#31981=VERTEX_POINT('',#170346);
#31982=VERTEX_POINT('',#170347);
#31983=VERTEX_POINT('',#170349);
#31984=VERTEX_POINT('',#170351);
#31985=VERTEX_POINT('',#170353);
#31986=VERTEX_POINT('',#170355);
#31987=VERTEX_POINT('',#170357);
#31988=VERTEX_POINT('',#170359);
#31989=VERTEX_POINT('',#170362);
#31990=VERTEX_POINT('',#170363);
#31991=VERTEX_POINT('',#170365);
#31992=VERTEX_POINT('',#170367);
#31993=VERTEX_POINT('',#170369);
#31994=VERTEX_POINT('',#170371);
#31995=VERTEX_POINT('',#170373);
#31996=VERTEX_POINT('',#170375);
#31997=VERTEX_POINT('',#170378);
#31998=VERTEX_POINT('',#170379);
#31999=VERTEX_POINT('',#170381);
#32000=VERTEX_POINT('',#170383);
#32001=VERTEX_POINT('',#170385);
#32002=VERTEX_POINT('',#170387);
#32003=VERTEX_POINT('',#170389);
#32004=VERTEX_POINT('',#170391);
#32005=VERTEX_POINT('',#170394);
#32006=VERTEX_POINT('',#170395);
#32007=VERTEX_POINT('',#170397);
#32008=VERTEX_POINT('',#170399);
#32009=VERTEX_POINT('',#170401);
#32010=VERTEX_POINT('',#170403);
#32011=VERTEX_POINT('',#170405);
#32012=VERTEX_POINT('',#170407);
#32013=VERTEX_POINT('',#170410);
#32014=VERTEX_POINT('',#170411);
#32015=VERTEX_POINT('',#170413);
#32016=VERTEX_POINT('',#170415);
#32017=VERTEX_POINT('',#170417);
#32018=VERTEX_POINT('',#170419);
#32019=VERTEX_POINT('',#170421);
#32020=VERTEX_POINT('',#170423);
#32021=VERTEX_POINT('',#170426);
#32022=VERTEX_POINT('',#170427);
#32023=VERTEX_POINT('',#170429);
#32024=VERTEX_POINT('',#170431);
#32025=VERTEX_POINT('',#170433);
#32026=VERTEX_POINT('',#170435);
#32027=VERTEX_POINT('',#170437);
#32028=VERTEX_POINT('',#170439);
#32029=VERTEX_POINT('',#170442);
#32030=VERTEX_POINT('',#170443);
#32031=VERTEX_POINT('',#170445);
#32032=VERTEX_POINT('',#170452);
#32033=VERTEX_POINT('',#170454);
#32034=VERTEX_POINT('',#170461);
#32035=VERTEX_POINT('',#170463);
#32036=VERTEX_POINT('',#170465);
#32037=VERTEX_POINT('',#170468);
#32038=VERTEX_POINT('',#170469);
#32039=VERTEX_POINT('',#170471);
#32040=VERTEX_POINT('',#170482);
#32041=VERTEX_POINT('',#170484);
#32042=VERTEX_POINT('',#170486);
#32043=VERTEX_POINT('',#170488);
#32044=VERTEX_POINT('',#170490);
#32045=VERTEX_POINT('',#170502);
#32046=VERTEX_POINT('',#170503);
#32047=VERTEX_POINT('',#170505);
#32048=VERTEX_POINT('',#170508);
#32049=VERTEX_POINT('',#170509);
#32050=VERTEX_POINT('',#170511);
#32051=VERTEX_POINT('',#170518);
#32052=VERTEX_POINT('',#170520);
#32053=VERTEX_POINT('',#170522);
#32054=VERTEX_POINT('',#170524);
#32055=VERTEX_POINT('',#170526);
#32056=VERTEX_POINT('',#170534);
#32057=VERTEX_POINT('',#170535);
#32058=VERTEX_POINT('',#170537);
#32059=VERTEX_POINT('',#170539);
#32060=VERTEX_POINT('',#170541);
#32061=VERTEX_POINT('',#170543);
#32062=VERTEX_POINT('',#170545);
#32063=VERTEX_POINT('',#170547);
#32064=VERTEX_POINT('',#170550);
#32065=VERTEX_POINT('',#170551);
#32066=VERTEX_POINT('',#170553);
#32067=VERTEX_POINT('',#170555);
#32068=VERTEX_POINT('',#170557);
#32069=VERTEX_POINT('',#170559);
#32070=VERTEX_POINT('',#170561);
#32071=VERTEX_POINT('',#170563);
#32072=VERTEX_POINT('',#170566);
#32073=VERTEX_POINT('',#170567);
#32074=VERTEX_POINT('',#170569);
#32075=VERTEX_POINT('',#170571);
#32076=VERTEX_POINT('',#170573);
#32077=VERTEX_POINT('',#170575);
#32078=VERTEX_POINT('',#170577);
#32079=VERTEX_POINT('',#170579);
#32080=VERTEX_POINT('',#170582);
#32081=VERTEX_POINT('',#170583);
#32082=VERTEX_POINT('',#170585);
#32083=VERTEX_POINT('',#170587);
#32084=VERTEX_POINT('',#170589);
#32085=VERTEX_POINT('',#170591);
#32086=VERTEX_POINT('',#170593);
#32087=VERTEX_POINT('',#170595);
#32088=VERTEX_POINT('',#170598);
#32089=VERTEX_POINT('',#170599);
#32090=VERTEX_POINT('',#170601);
#32091=VERTEX_POINT('',#170603);
#32092=VERTEX_POINT('',#170605);
#32093=VERTEX_POINT('',#170607);
#32094=VERTEX_POINT('',#170609);
#32095=VERTEX_POINT('',#170611);
#32096=VERTEX_POINT('',#170614);
#32097=VERTEX_POINT('',#170615);
#32098=VERTEX_POINT('',#170617);
#32099=VERTEX_POINT('',#170619);
#32100=VERTEX_POINT('',#170621);
#32101=VERTEX_POINT('',#170623);
#32102=VERTEX_POINT('',#170625);
#32103=VERTEX_POINT('',#170627);
#32104=VERTEX_POINT('',#170630);
#32105=VERTEX_POINT('',#170631);
#32106=VERTEX_POINT('',#170633);
#32107=VERTEX_POINT('',#170635);
#32108=VERTEX_POINT('',#170637);
#32109=VERTEX_POINT('',#170639);
#32110=VERTEX_POINT('',#170641);
#32111=VERTEX_POINT('',#170643);
#32112=VERTEX_POINT('',#170646);
#32113=VERTEX_POINT('',#170647);
#32114=VERTEX_POINT('',#170649);
#32115=VERTEX_POINT('',#170651);
#32116=VERTEX_POINT('',#170653);
#32117=VERTEX_POINT('',#170655);
#32118=VERTEX_POINT('',#170657);
#32119=VERTEX_POINT('',#170659);
#32120=VERTEX_POINT('',#170662);
#32121=VERTEX_POINT('',#170663);
#32122=VERTEX_POINT('',#170665);
#32123=VERTEX_POINT('',#170667);
#32124=VERTEX_POINT('',#170669);
#32125=VERTEX_POINT('',#170671);
#32126=VERTEX_POINT('',#170673);
#32127=VERTEX_POINT('',#170675);
#32128=VERTEX_POINT('',#170678);
#32129=VERTEX_POINT('',#170679);
#32130=VERTEX_POINT('',#170681);
#32131=VERTEX_POINT('',#170683);
#32132=VERTEX_POINT('',#170685);
#32133=VERTEX_POINT('',#170687);
#32134=VERTEX_POINT('',#170689);
#32135=VERTEX_POINT('',#170691);
#32136=VERTEX_POINT('',#170694);
#32137=VERTEX_POINT('',#170695);
#32138=VERTEX_POINT('',#170697);
#32139=VERTEX_POINT('',#170699);
#32140=VERTEX_POINT('',#170701);
#32141=VERTEX_POINT('',#170703);
#32142=VERTEX_POINT('',#170705);
#32143=VERTEX_POINT('',#170707);
#32144=VERTEX_POINT('',#170710);
#32145=VERTEX_POINT('',#170711);
#32146=VERTEX_POINT('',#170713);
#32147=VERTEX_POINT('',#170715);
#32148=VERTEX_POINT('',#170717);
#32149=VERTEX_POINT('',#170719);
#32150=VERTEX_POINT('',#170721);
#32151=VERTEX_POINT('',#170723);
#32152=VERTEX_POINT('',#170726);
#32153=VERTEX_POINT('',#170727);
#32154=VERTEX_POINT('',#170729);
#32155=VERTEX_POINT('',#170731);
#32156=VERTEX_POINT('',#170733);
#32157=VERTEX_POINT('',#170735);
#32158=VERTEX_POINT('',#170737);
#32159=VERTEX_POINT('',#170739);
#32160=VERTEX_POINT('',#170742);
#32161=VERTEX_POINT('',#170743);
#32162=VERTEX_POINT('',#170745);
#32163=VERTEX_POINT('',#170747);
#32164=VERTEX_POINT('',#170749);
#32165=VERTEX_POINT('',#170751);
#32166=VERTEX_POINT('',#170753);
#32167=VERTEX_POINT('',#170760);
#32168=VERTEX_POINT('',#170768);
#32169=VERTEX_POINT('',#170769);
#32170=VERTEX_POINT('',#170771);
#32171=VERTEX_POINT('',#170773);
#32172=VERTEX_POINT('',#170775);
#32173=VERTEX_POINT('',#170777);
#32174=VERTEX_POINT('',#170779);
#32175=VERTEX_POINT('',#170781);
#32176=VERTEX_POINT('',#170784);
#32177=VERTEX_POINT('',#170785);
#32178=VERTEX_POINT('',#170787);
#32179=VERTEX_POINT('',#170789);
#32180=VERTEX_POINT('',#170791);
#32181=VERTEX_POINT('',#170793);
#32182=VERTEX_POINT('',#170795);
#32183=VERTEX_POINT('',#170797);
#32184=VERTEX_POINT('',#170800);
#32185=VERTEX_POINT('',#170801);
#32186=VERTEX_POINT('',#170803);
#32187=VERTEX_POINT('',#170805);
#32188=VERTEX_POINT('',#170807);
#32189=VERTEX_POINT('',#170809);
#32190=VERTEX_POINT('',#170811);
#32191=VERTEX_POINT('',#170813);
#32192=VERTEX_POINT('',#170816);
#32193=VERTEX_POINT('',#170817);
#32194=VERTEX_POINT('',#170819);
#32195=VERTEX_POINT('',#170821);
#32196=VERTEX_POINT('',#170823);
#32197=VERTEX_POINT('',#170825);
#32198=VERTEX_POINT('',#170827);
#32199=VERTEX_POINT('',#170829);
#32200=VERTEX_POINT('',#170832);
#32201=VERTEX_POINT('',#170833);
#32202=VERTEX_POINT('',#170835);
#32203=VERTEX_POINT('',#170837);
#32204=VERTEX_POINT('',#170839);
#32205=VERTEX_POINT('',#170841);
#32206=VERTEX_POINT('',#170843);
#32207=VERTEX_POINT('',#170845);
#32208=VERTEX_POINT('',#170848);
#32209=VERTEX_POINT('',#170849);
#32210=VERTEX_POINT('',#170851);
#32211=VERTEX_POINT('',#170853);
#32212=VERTEX_POINT('',#170855);
#32213=VERTEX_POINT('',#170857);
#32214=VERTEX_POINT('',#170859);
#32215=VERTEX_POINT('',#170861);
#32216=VERTEX_POINT('',#170864);
#32217=VERTEX_POINT('',#170865);
#32218=VERTEX_POINT('',#170867);
#32219=VERTEX_POINT('',#170869);
#32220=VERTEX_POINT('',#170871);
#32221=VERTEX_POINT('',#170873);
#32222=VERTEX_POINT('',#170880);
#32223=VERTEX_POINT('',#170882);
#32224=VERTEX_POINT('',#170890);
#32225=VERTEX_POINT('',#170891);
#32226=VERTEX_POINT('',#170893);
#32227=VERTEX_POINT('',#170904);
#32228=VERTEX_POINT('',#170906);
#32229=VERTEX_POINT('',#170908);
#32230=VERTEX_POINT('',#170910);
#32231=VERTEX_POINT('',#170912);
#32232=VERTEX_POINT('',#170924);
#32233=VERTEX_POINT('',#170925);
#32234=VERTEX_POINT('',#170927);
#32235=VERTEX_POINT('',#170930);
#32236=VERTEX_POINT('',#170931);
#32237=VERTEX_POINT('',#170933);
#32238=VERTEX_POINT('',#170940);
#32239=VERTEX_POINT('',#170942);
#32240=VERTEX_POINT('',#170944);
#32241=VERTEX_POINT('',#170946);
#32242=VERTEX_POINT('',#170948);
#32243=VERTEX_POINT('',#170956);
#32244=VERTEX_POINT('',#170957);
#32245=VERTEX_POINT('',#170959);
#32246=VERTEX_POINT('',#170961);
#32247=VERTEX_POINT('',#170963);
#32248=VERTEX_POINT('',#170965);
#32249=VERTEX_POINT('',#170967);
#32250=VERTEX_POINT('',#170969);
#32251=VERTEX_POINT('',#170972);
#32252=VERTEX_POINT('',#170973);
#32253=VERTEX_POINT('',#170975);
#32254=VERTEX_POINT('',#170977);
#32255=VERTEX_POINT('',#170979);
#32256=VERTEX_POINT('',#170981);
#32257=VERTEX_POINT('',#170983);
#32258=VERTEX_POINT('',#170985);
#32259=VERTEX_POINT('',#170988);
#32260=VERTEX_POINT('',#170989);
#32261=VERTEX_POINT('',#170991);
#32262=VERTEX_POINT('',#170993);
#32263=VERTEX_POINT('',#170995);
#32264=VERTEX_POINT('',#170997);
#32265=VERTEX_POINT('',#170999);
#32266=VERTEX_POINT('',#171001);
#32267=VERTEX_POINT('',#171004);
#32268=VERTEX_POINT('',#171005);
#32269=VERTEX_POINT('',#171007);
#32270=VERTEX_POINT('',#171009);
#32271=VERTEX_POINT('',#171011);
#32272=VERTEX_POINT('',#171013);
#32273=VERTEX_POINT('',#171015);
#32274=VERTEX_POINT('',#171017);
#32275=VERTEX_POINT('',#171020);
#32276=VERTEX_POINT('',#171021);
#32277=VERTEX_POINT('',#171023);
#32278=VERTEX_POINT('',#171025);
#32279=VERTEX_POINT('',#171027);
#32280=VERTEX_POINT('',#171029);
#32281=VERTEX_POINT('',#171031);
#32282=VERTEX_POINT('',#171033);
#32283=VERTEX_POINT('',#171036);
#32284=VERTEX_POINT('',#171037);
#32285=VERTEX_POINT('',#171039);
#32286=VERTEX_POINT('',#171041);
#32287=VERTEX_POINT('',#171043);
#32288=VERTEX_POINT('',#171045);
#32289=VERTEX_POINT('',#171047);
#32290=VERTEX_POINT('',#171049);
#32291=VERTEX_POINT('',#171052);
#32292=VERTEX_POINT('',#171053);
#32293=VERTEX_POINT('',#171055);
#32294=VERTEX_POINT('',#171057);
#32295=VERTEX_POINT('',#171059);
#32296=VERTEX_POINT('',#171061);
#32297=VERTEX_POINT('',#171063);
#32298=VERTEX_POINT('',#171065);
#32299=VERTEX_POINT('',#171068);
#32300=VERTEX_POINT('',#171069);
#32301=VERTEX_POINT('',#171071);
#32302=VERTEX_POINT('',#171073);
#32303=VERTEX_POINT('',#171075);
#32304=VERTEX_POINT('',#171077);
#32305=VERTEX_POINT('',#171079);
#32306=VERTEX_POINT('',#171081);
#32307=VERTEX_POINT('',#171084);
#32308=VERTEX_POINT('',#171085);
#32309=VERTEX_POINT('',#171087);
#32310=VERTEX_POINT('',#171089);
#32311=VERTEX_POINT('',#171091);
#32312=VERTEX_POINT('',#171093);
#32313=VERTEX_POINT('',#171095);
#32314=VERTEX_POINT('',#171097);
#32315=VERTEX_POINT('',#171100);
#32316=VERTEX_POINT('',#171101);
#32317=VERTEX_POINT('',#171103);
#32318=VERTEX_POINT('',#171105);
#32319=VERTEX_POINT('',#171107);
#32320=VERTEX_POINT('',#171109);
#32321=VERTEX_POINT('',#171111);
#32322=VERTEX_POINT('',#171113);
#32323=VERTEX_POINT('',#171116);
#32324=VERTEX_POINT('',#171117);
#32325=VERTEX_POINT('',#171119);
#32326=VERTEX_POINT('',#171121);
#32327=VERTEX_POINT('',#171123);
#32328=VERTEX_POINT('',#171125);
#32329=VERTEX_POINT('',#171127);
#32330=VERTEX_POINT('',#171129);
#32331=VERTEX_POINT('',#171132);
#32332=VERTEX_POINT('',#171133);
#32333=VERTEX_POINT('',#171135);
#32334=VERTEX_POINT('',#171137);
#32335=VERTEX_POINT('',#171139);
#32336=VERTEX_POINT('',#171141);
#32337=VERTEX_POINT('',#171143);
#32338=VERTEX_POINT('',#171145);
#32339=VERTEX_POINT('',#171148);
#32340=VERTEX_POINT('',#171149);
#32341=VERTEX_POINT('',#171151);
#32342=VERTEX_POINT('',#171153);
#32343=VERTEX_POINT('',#171155);
#32344=VERTEX_POINT('',#171157);
#32345=VERTEX_POINT('',#171159);
#32346=VERTEX_POINT('',#171161);
#32347=VERTEX_POINT('',#171164);
#32348=VERTEX_POINT('',#171165);
#32349=VERTEX_POINT('',#171167);
#32350=VERTEX_POINT('',#171174);
#32351=VERTEX_POINT('',#171176);
#32352=VERTEX_POINT('',#171183);
#32353=VERTEX_POINT('',#171185);
#32354=VERTEX_POINT('',#171187);
#32355=VERTEX_POINT('',#171190);
#32356=VERTEX_POINT('',#171191);
#32357=VERTEX_POINT('',#171193);
#32358=VERTEX_POINT('',#171204);
#32359=VERTEX_POINT('',#171206);
#32360=VERTEX_POINT('',#171208);
#32361=VERTEX_POINT('',#171210);
#32362=VERTEX_POINT('',#171212);
#32363=VERTEX_POINT('',#171224);
#32364=VERTEX_POINT('',#171225);
#32365=VERTEX_POINT('',#171227);
#32366=VERTEX_POINT('',#171230);
#32367=VERTEX_POINT('',#171231);
#32368=VERTEX_POINT('',#171233);
#32369=VERTEX_POINT('',#171240);
#32370=VERTEX_POINT('',#171242);
#32371=VERTEX_POINT('',#171244);
#32372=VERTEX_POINT('',#171246);
#32373=VERTEX_POINT('',#171248);
#32374=VERTEX_POINT('',#171256);
#32375=VERTEX_POINT('',#171257);
#32376=VERTEX_POINT('',#171259);
#32377=VERTEX_POINT('',#171261);
#32378=VERTEX_POINT('',#171263);
#32379=VERTEX_POINT('',#171265);
#32380=VERTEX_POINT('',#171267);
#32381=VERTEX_POINT('',#171269);
#32382=VERTEX_POINT('',#171272);
#32383=VERTEX_POINT('',#171273);
#32384=VERTEX_POINT('',#171275);
#32385=VERTEX_POINT('',#171277);
#32386=VERTEX_POINT('',#171279);
#32387=VERTEX_POINT('',#171281);
#32388=VERTEX_POINT('',#171283);
#32389=VERTEX_POINT('',#171285);
#32390=VERTEX_POINT('',#171288);
#32391=VERTEX_POINT('',#171289);
#32392=VERTEX_POINT('',#171291);
#32393=VERTEX_POINT('',#171293);
#32394=VERTEX_POINT('',#171295);
#32395=VERTEX_POINT('',#171297);
#32396=VERTEX_POINT('',#171299);
#32397=VERTEX_POINT('',#171301);
#32398=VERTEX_POINT('',#171304);
#32399=VERTEX_POINT('',#171305);
#32400=VERTEX_POINT('',#171307);
#32401=VERTEX_POINT('',#171309);
#32402=VERTEX_POINT('',#171311);
#32403=VERTEX_POINT('',#171313);
#32404=VERTEX_POINT('',#171315);
#32405=VERTEX_POINT('',#171317);
#32406=VERTEX_POINT('',#171320);
#32407=VERTEX_POINT('',#171321);
#32408=VERTEX_POINT('',#171323);
#32409=VERTEX_POINT('',#171325);
#32410=VERTEX_POINT('',#171327);
#32411=VERTEX_POINT('',#171329);
#32412=VERTEX_POINT('',#171331);
#32413=VERTEX_POINT('',#171333);
#32414=VERTEX_POINT('',#171336);
#32415=VERTEX_POINT('',#171337);
#32416=VERTEX_POINT('',#171339);
#32417=VERTEX_POINT('',#171341);
#32418=VERTEX_POINT('',#171343);
#32419=VERTEX_POINT('',#171345);
#32420=VERTEX_POINT('',#171347);
#32421=VERTEX_POINT('',#171349);
#32422=VERTEX_POINT('',#171352);
#32423=VERTEX_POINT('',#171353);
#32424=VERTEX_POINT('',#171355);
#32425=VERTEX_POINT('',#171357);
#32426=VERTEX_POINT('',#171359);
#32427=VERTEX_POINT('',#171361);
#32428=VERTEX_POINT('',#171363);
#32429=VERTEX_POINT('',#171365);
#32430=VERTEX_POINT('',#171368);
#32431=VERTEX_POINT('',#171369);
#32432=VERTEX_POINT('',#171371);
#32433=VERTEX_POINT('',#171373);
#32434=VERTEX_POINT('',#171375);
#32435=VERTEX_POINT('',#171377);
#32436=VERTEX_POINT('',#171379);
#32437=VERTEX_POINT('',#171381);
#32438=VERTEX_POINT('',#171384);
#32439=VERTEX_POINT('',#171385);
#32440=VERTEX_POINT('',#171387);
#32441=VERTEX_POINT('',#171389);
#32442=VERTEX_POINT('',#171391);
#32443=VERTEX_POINT('',#171393);
#32444=VERTEX_POINT('',#171395);
#32445=VERTEX_POINT('',#171397);
#32446=VERTEX_POINT('',#171400);
#32447=VERTEX_POINT('',#171401);
#32448=VERTEX_POINT('',#171403);
#32449=VERTEX_POINT('',#171405);
#32450=VERTEX_POINT('',#171407);
#32451=VERTEX_POINT('',#171409);
#32452=VERTEX_POINT('',#171411);
#32453=VERTEX_POINT('',#171413);
#32454=VERTEX_POINT('',#171416);
#32455=VERTEX_POINT('',#171417);
#32456=VERTEX_POINT('',#171419);
#32457=VERTEX_POINT('',#171421);
#32458=VERTEX_POINT('',#171423);
#32459=VERTEX_POINT('',#171425);
#32460=VERTEX_POINT('',#171427);
#32461=VERTEX_POINT('',#171429);
#32462=VERTEX_POINT('',#171432);
#32463=VERTEX_POINT('',#171433);
#32464=VERTEX_POINT('',#171435);
#32465=VERTEX_POINT('',#171437);
#32466=VERTEX_POINT('',#171439);
#32467=VERTEX_POINT('',#171441);
#32468=VERTEX_POINT('',#171443);
#32469=VERTEX_POINT('',#171445);
#32470=VERTEX_POINT('',#171448);
#32471=VERTEX_POINT('',#171449);
#32472=VERTEX_POINT('',#171451);
#32473=VERTEX_POINT('',#171453);
#32474=VERTEX_POINT('',#171455);
#32475=VERTEX_POINT('',#171457);
#32476=VERTEX_POINT('',#171459);
#32477=VERTEX_POINT('',#171461);
#32478=VERTEX_POINT('',#171464);
#32479=VERTEX_POINT('',#171465);
#32480=VERTEX_POINT('',#171467);
#32481=VERTEX_POINT('',#171469);
#32482=VERTEX_POINT('',#171471);
#32483=VERTEX_POINT('',#171473);
#32484=VERTEX_POINT('',#171475);
#32485=VERTEX_POINT('',#171482);
#32486=VERTEX_POINT('',#171490);
#32487=VERTEX_POINT('',#171491);
#32488=VERTEX_POINT('',#171493);
#32489=VERTEX_POINT('',#171495);
#32490=VERTEX_POINT('',#171497);
#32491=VERTEX_POINT('',#171499);
#32492=VERTEX_POINT('',#171501);
#32493=VERTEX_POINT('',#171503);
#32494=VERTEX_POINT('',#171506);
#32495=VERTEX_POINT('',#171507);
#32496=VERTEX_POINT('',#171509);
#32497=VERTEX_POINT('',#171511);
#32498=VERTEX_POINT('',#171513);
#32499=VERTEX_POINT('',#171515);
#32500=VERTEX_POINT('',#171517);
#32501=VERTEX_POINT('',#171519);
#32502=VERTEX_POINT('',#171522);
#32503=VERTEX_POINT('',#171523);
#32504=VERTEX_POINT('',#171525);
#32505=VERTEX_POINT('',#171527);
#32506=VERTEX_POINT('',#171529);
#32507=VERTEX_POINT('',#171531);
#32508=VERTEX_POINT('',#171533);
#32509=VERTEX_POINT('',#171535);
#32510=VERTEX_POINT('',#171538);
#32511=VERTEX_POINT('',#171539);
#32512=VERTEX_POINT('',#171541);
#32513=VERTEX_POINT('',#171543);
#32514=VERTEX_POINT('',#171545);
#32515=VERTEX_POINT('',#171547);
#32516=VERTEX_POINT('',#171549);
#32517=VERTEX_POINT('',#171551);
#32518=VERTEX_POINT('',#171554);
#32519=VERTEX_POINT('',#171555);
#32520=VERTEX_POINT('',#171557);
#32521=VERTEX_POINT('',#171559);
#32522=VERTEX_POINT('',#171561);
#32523=VERTEX_POINT('',#171563);
#32524=VERTEX_POINT('',#171565);
#32525=VERTEX_POINT('',#171567);
#32526=VERTEX_POINT('',#171570);
#32527=VERTEX_POINT('',#171571);
#32528=VERTEX_POINT('',#171573);
#32529=VERTEX_POINT('',#171575);
#32530=VERTEX_POINT('',#171577);
#32531=VERTEX_POINT('',#171579);
#32532=VERTEX_POINT('',#171581);
#32533=VERTEX_POINT('',#171583);
#32534=VERTEX_POINT('',#171585);
#32535=VERTEX_POINT('',#171587);
#32536=VERTEX_POINT('',#171590);
#32537=VERTEX_POINT('',#171591);
#32538=VERTEX_POINT('',#171593);
#32539=VERTEX_POINT('',#171595);
#32540=VERTEX_POINT('',#171597);
#32541=VERTEX_POINT('',#171599);
#32542=VERTEX_POINT('',#171601);
#32543=VERTEX_POINT('',#171603);
#32544=VERTEX_POINT('',#171605);
#32545=VERTEX_POINT('',#171607);
#32546=VERTEX_POINT('',#171610);
#32547=VERTEX_POINT('',#171611);
#32548=VERTEX_POINT('',#171613);
#32549=VERTEX_POINT('',#171615);
#32550=VERTEX_POINT('',#171617);
#32551=VERTEX_POINT('',#171619);
#32552=VERTEX_POINT('',#171621);
#32553=VERTEX_POINT('',#171623);
#32554=VERTEX_POINT('',#171626);
#32555=VERTEX_POINT('',#171627);
#32556=VERTEX_POINT('',#171629);
#32557=VERTEX_POINT('',#171631);
#32558=VERTEX_POINT('',#171633);
#32559=VERTEX_POINT('',#171635);
#32560=VERTEX_POINT('',#171637);
#32561=VERTEX_POINT('',#171639);
#32562=VERTEX_POINT('',#171642);
#32563=VERTEX_POINT('',#171643);
#32564=VERTEX_POINT('',#171645);
#32565=VERTEX_POINT('',#171647);
#32566=VERTEX_POINT('',#171649);
#32567=VERTEX_POINT('',#171651);
#32568=VERTEX_POINT('',#171653);
#32569=VERTEX_POINT('',#171655);
#32570=VERTEX_POINT('',#171658);
#32571=VERTEX_POINT('',#171659);
#32572=VERTEX_POINT('',#171661);
#32573=VERTEX_POINT('',#171663);
#32574=VERTEX_POINT('',#171665);
#32575=VERTEX_POINT('',#171667);
#32576=VERTEX_POINT('',#171669);
#32577=VERTEX_POINT('',#171671);
#32578=VERTEX_POINT('',#171674);
#32579=VERTEX_POINT('',#171675);
#32580=VERTEX_POINT('',#171677);
#32581=VERTEX_POINT('',#171679);
#32582=VERTEX_POINT('',#171681);
#32583=VERTEX_POINT('',#171683);
#32584=VERTEX_POINT('',#171685);
#32585=VERTEX_POINT('',#171687);
#32586=VERTEX_POINT('',#171690);
#32587=VERTEX_POINT('',#171691);
#32588=VERTEX_POINT('',#171693);
#32589=VERTEX_POINT('',#171695);
#32590=VERTEX_POINT('',#171697);
#32591=VERTEX_POINT('',#171699);
#32592=VERTEX_POINT('',#171701);
#32593=VERTEX_POINT('',#171703);
#32594=VERTEX_POINT('',#171706);
#32595=VERTEX_POINT('',#171707);
#32596=VERTEX_POINT('',#171709);
#32597=VERTEX_POINT('',#171711);
#32598=VERTEX_POINT('',#171713);
#32599=VERTEX_POINT('',#171715);
#32600=VERTEX_POINT('',#171717);
#32601=VERTEX_POINT('',#171719);
#32602=VERTEX_POINT('',#171722);
#32603=VERTEX_POINT('',#171723);
#32604=VERTEX_POINT('',#171725);
#32605=VERTEX_POINT('',#171727);
#32606=VERTEX_POINT('',#171729);
#32607=VERTEX_POINT('',#171731);
#32608=VERTEX_POINT('',#171733);
#32609=VERTEX_POINT('',#171735);
#32610=VERTEX_POINT('',#171738);
#32611=VERTEX_POINT('',#171739);
#32612=VERTEX_POINT('',#171741);
#32613=VERTEX_POINT('',#171743);
#32614=VERTEX_POINT('',#171745);
#32615=VERTEX_POINT('',#171747);
#32616=VERTEX_POINT('',#171749);
#32617=VERTEX_POINT('',#171751);
#32618=VERTEX_POINT('',#171754);
#32619=VERTEX_POINT('',#171755);
#32620=VERTEX_POINT('',#171757);
#32621=VERTEX_POINT('',#171759);
#32622=VERTEX_POINT('',#171761);
#32623=VERTEX_POINT('',#171763);
#32624=VERTEX_POINT('',#171765);
#32625=VERTEX_POINT('',#171767);
#32626=VERTEX_POINT('',#172080);
#32627=VERTEX_POINT('',#172577);
#32628=VERTEX_POINT('',#173086);
#32629=VERTEX_POINT('',#173568);
#32630=VERTEX_POINT('',#174077);
#32631=VERTEX_POINT('',#174559);
#32632=VERTEX_POINT('',#175067);
#32633=VERTEX_POINT('',#175529);
#32634=VERTEX_POINT('',#175743);
#32635=VERTEX_POINT('',#175744);
#32636=VERTEX_POINT('',#175746);
#32637=VERTEX_POINT('',#175748);
#32638=VERTEX_POINT('',#175752);
#32639=VERTEX_POINT('',#175754);
#32640=VERTEX_POINT('',#175758);
#32641=VERTEX_POINT('',#175760);
#32642=VERTEX_POINT('',#175764);
#32643=VERTEX_POINT('',#175766);
#32644=VERTEX_POINT('',#175770);
#32645=VERTEX_POINT('',#175772);
#32646=VERTEX_POINT('',#175776);
#32647=VERTEX_POINT('',#175778);
#32648=VERTEX_POINT('',#175782);
#32649=VERTEX_POINT('',#175784);
#32650=VERTEX_POINT('',#175794);
#32651=VERTEX_POINT('',#175796);
#32652=VERTEX_POINT('',#175800);
#32653=VERTEX_POINT('',#175802);
#32654=VERTEX_POINT('',#175806);
#32655=VERTEX_POINT('',#175810);
#32656=VERTEX_POINT('',#175814);
#32657=VERTEX_POINT('',#175815);
#32658=VERTEX_POINT('',#175817);
#32659=VERTEX_POINT('',#175819);
#32660=VERTEX_POINT('',#175823);
#32661=VERTEX_POINT('',#175825);
#32662=VERTEX_POINT('',#175836);
#32663=VERTEX_POINT('',#175838);
#32664=VERTEX_POINT('',#175842);
#32665=VERTEX_POINT('',#175844);
#32666=VERTEX_POINT('',#175848);
#32667=VERTEX_POINT('',#175852);
#32668=VERTEX_POINT('',#175856);
#32669=VERTEX_POINT('',#175857);
#32670=VERTEX_POINT('',#175859);
#32671=VERTEX_POINT('',#175861);
#32672=VERTEX_POINT('',#175865);
#32673=VERTEX_POINT('',#175867);
#32674=VERTEX_POINT('',#175878);
#32675=VERTEX_POINT('',#175879);
#32676=VERTEX_POINT('',#175881);
#32677=VERTEX_POINT('',#175883);
#32678=VERTEX_POINT('',#175887);
#32679=VERTEX_POINT('',#175888);
#32680=VERTEX_POINT('',#175890);
#32681=VERTEX_POINT('',#175892);
#32682=VERTEX_POINT('',#175896);
#32683=VERTEX_POINT('',#175897);
#32684=VERTEX_POINT('',#175899);
#32685=VERTEX_POINT('',#175901);
#32686=VERTEX_POINT('',#175903);
#32687=VERTEX_POINT('',#175905);
#32688=VERTEX_POINT('',#175909);
#32689=VERTEX_POINT('',#175910);
#32690=VERTEX_POINT('',#175912);
#32691=VERTEX_POINT('',#175914);
#32692=VERTEX_POINT('',#175918);
#32693=VERTEX_POINT('',#175919);
#32694=VERTEX_POINT('',#175921);
#32695=VERTEX_POINT('',#175923);
#32696=VERTEX_POINT('',#175925);
#32697=VERTEX_POINT('',#175927);
#32698=VERTEX_POINT('',#175931);
#32699=VERTEX_POINT('',#175932);
#32700=VERTEX_POINT('',#175934);
#32701=VERTEX_POINT('',#175936);
#32702=VERTEX_POINT('',#175940);
#32703=VERTEX_POINT('',#175941);
#32704=VERTEX_POINT('',#175944);
#32705=VERTEX_POINT('',#175946);
#32706=VERTEX_POINT('',#175950);
#32707=VERTEX_POINT('',#175951);
#32708=VERTEX_POINT('',#175953);
#32709=VERTEX_POINT('',#175955);
#32710=VERTEX_POINT('',#175959);
#32711=VERTEX_POINT('',#175960);
#32712=VERTEX_POINT('',#175962);
#32713=VERTEX_POINT('',#175965);
#32714=VERTEX_POINT('',#175969);
#32715=VERTEX_POINT('',#175970);
#32716=VERTEX_POINT('',#175972);
#32717=VERTEX_POINT('',#175974);
#32718=VERTEX_POINT('',#175978);
#32719=VERTEX_POINT('',#175979);
#32720=VERTEX_POINT('',#175981);
#32721=VERTEX_POINT('',#175984);
#32722=VERTEX_POINT('',#175988);
#32723=VERTEX_POINT('',#175989);
#32724=VERTEX_POINT('',#175991);
#32725=VERTEX_POINT('',#175993);
#32726=VERTEX_POINT('',#175997);
#32727=VERTEX_POINT('',#175998);
#32728=VERTEX_POINT('',#176000);
#32729=VERTEX_POINT('',#176003);
#32730=VERTEX_POINT('',#176007);
#32731=VERTEX_POINT('',#176014);
#32732=VERTEX_POINT('',#176023);
#32733=VERTEX_POINT('',#176031);
#32734=VERTEX_POINT('',#176037);
#32735=VERTEX_POINT('',#176043);
#32736=VERTEX_POINT('',#176048);
#32737=VERTEX_POINT('',#176054);
#32738=VERTEX_POINT('',#176058);
#32739=VERTEX_POINT('',#176065);
#32740=VERTEX_POINT('',#176071);
#32741=VERTEX_POINT('',#176075);
#32742=VERTEX_POINT('',#176087);
#32743=VERTEX_POINT('',#176093);
#32744=VERTEX_POINT('',#176097);
#32745=VERTEX_POINT('',#176103);
#32746=VERTEX_POINT('',#176114);
#32747=VERTEX_POINT('',#176120);
#32748=VERTEX_POINT('',#176127);
#32749=VERTEX_POINT('',#176133);
#32750=VERTEX_POINT('',#176143);
#32751=VERTEX_POINT('',#176145);
#32752=VERTEX_POINT('',#176149);
#32753=VERTEX_POINT('',#176150);
#32754=VERTEX_POINT('',#176163);
#32755=VERTEX_POINT('',#176165);
#32756=VERTEX_POINT('',#176179);
#32757=VERTEX_POINT('',#176210);
#32758=VERTEX_POINT('',#176239);
#32759=VERTEX_POINT('',#176240);
#32760=VERTEX_POINT('',#176242);
#32761=VERTEX_POINT('',#176247);
#32762=VERTEX_POINT('',#176280);
#32763=VERTEX_POINT('',#176286);
#32764=VERTEX_POINT('',#176287);
#32765=VERTEX_POINT('',#176322);
#32766=VERTEX_POINT('',#176324);
#32767=VERTEX_POINT('',#176361);
#32768=VERTEX_POINT('',#176362);
#32769=VERTEX_POINT('',#176397);
#32770=VERTEX_POINT('',#176399);
#32771=VERTEX_POINT('',#176436);
#32772=VERTEX_POINT('',#176437);
#32773=VERTEX_POINT('',#176472);
#32774=VERTEX_POINT('',#176474);
#32775=VERTEX_POINT('',#176511);
#32776=VERTEX_POINT('',#176512);
#32777=VERTEX_POINT('',#176547);
#32778=VERTEX_POINT('',#176549);
#32779=VERTEX_POINT('',#176586);
#32780=VERTEX_POINT('',#176587);
#32781=VERTEX_POINT('',#176622);
#32782=VERTEX_POINT('',#176624);
#32783=VERTEX_POINT('',#176661);
#32784=VERTEX_POINT('',#176662);
#32785=VERTEX_POINT('',#176697);
#32786=VERTEX_POINT('',#176699);
#32787=VERTEX_POINT('',#176736);
#32788=VERTEX_POINT('',#176737);
#32789=VERTEX_POINT('',#176772);
#32790=VERTEX_POINT('',#176774);
#32791=VERTEX_POINT('',#176811);
#32792=VERTEX_POINT('',#176812);
#32793=VERTEX_POINT('',#176847);
#32794=VERTEX_POINT('',#176849);
#32795=VERTEX_POINT('',#176886);
#32796=VERTEX_POINT('',#176887);
#32797=VERTEX_POINT('',#176922);
#32798=VERTEX_POINT('',#176924);
#32799=VERTEX_POINT('',#176961);
#32800=VERTEX_POINT('',#176962);
#32801=VERTEX_POINT('',#176997);
#32802=VERTEX_POINT('',#176999);
#32803=VERTEX_POINT('',#177036);
#32804=VERTEX_POINT('',#177037);
#32805=VERTEX_POINT('',#177072);
#32806=VERTEX_POINT('',#177074);
#32807=VERTEX_POINT('',#177111);
#32808=VERTEX_POINT('',#177112);
#32809=VERTEX_POINT('',#177114);
#32810=VERTEX_POINT('',#177117);
#32811=VERTEX_POINT('',#177119);
#32812=VERTEX_POINT('',#177138);
#32813=VERTEX_POINT('',#177163);
#32814=VERTEX_POINT('',#177164);
#32815=VERTEX_POINT('',#177166);
#32816=VERTEX_POINT('',#177184);
#32817=VERTEX_POINT('',#177204);
#32818=VERTEX_POINT('',#177205);
#32819=VERTEX_POINT('',#177207);
#32820=VERTEX_POINT('',#177225);
#32821=VERTEX_POINT('',#177245);
#32822=VERTEX_POINT('',#177246);
#32823=VERTEX_POINT('',#177248);
#32824=VERTEX_POINT('',#177266);
#32825=VERTEX_POINT('',#177286);
#32826=VERTEX_POINT('',#177287);
#32827=VERTEX_POINT('',#177289);
#32828=VERTEX_POINT('',#177307);
#32829=VERTEX_POINT('',#177327);
#32830=VERTEX_POINT('',#177328);
#32831=VERTEX_POINT('',#177330);
#32832=VERTEX_POINT('',#177348);
#32833=VERTEX_POINT('',#177368);
#32834=VERTEX_POINT('',#177369);
#32835=VERTEX_POINT('',#177371);
#32836=VERTEX_POINT('',#177389);
#32837=VERTEX_POINT('',#177409);
#32838=VERTEX_POINT('',#177410);
#32839=VERTEX_POINT('',#177412);
#32840=VERTEX_POINT('',#177430);
#32841=VERTEX_POINT('',#177450);
#32842=VERTEX_POINT('',#177451);
#32843=VERTEX_POINT('',#177453);
#32844=VERTEX_POINT('',#177471);
#32845=VERTEX_POINT('',#177491);
#32846=VERTEX_POINT('',#177492);
#32847=VERTEX_POINT('',#177494);
#32848=VERTEX_POINT('',#177512);
#32849=VERTEX_POINT('',#177532);
#32850=VERTEX_POINT('',#177533);
#32851=VERTEX_POINT('',#177535);
#32852=VERTEX_POINT('',#177553);
#32853=VERTEX_POINT('',#177573);
#32854=VERTEX_POINT('',#177574);
#32855=VERTEX_POINT('',#177576);
#32856=VERTEX_POINT('',#177594);
#32857=VERTEX_POINT('',#177614);
#32858=VERTEX_POINT('',#177615);
#32859=VERTEX_POINT('',#177617);
#32860=VERTEX_POINT('',#177635);
#32861=VERTEX_POINT('',#177655);
#32862=VERTEX_POINT('',#177656);
#32863=VERTEX_POINT('',#177658);
#32864=VERTEX_POINT('',#183712);
#32865=VERTEX_POINT('',#190300);
#32866=VERTEX_POINT('',#190302);
#32867=VERTEX_POINT('',#190320);
#32868=VERTEX_POINT('',#191337);
#32869=VERTEX_POINT('',#191339);
#32870=VERTEX_POINT('',#191343);
#32871=VERTEX_POINT('',#191345);
#32872=VERTEX_POINT('',#191349);
#32873=VERTEX_POINT('',#191350);
#32874=VERTEX_POINT('',#191355);
#32875=VERTEX_POINT('',#191359);
#32876=VERTEX_POINT('',#191363);
#32877=VERTEX_POINT('',#191367);
#32878=VERTEX_POINT('',#191371);
#32879=VERTEX_POINT('',#191375);
#32880=VERTEX_POINT('',#191388);
#32881=VERTEX_POINT('',#191390);
#32882=VERTEX_POINT('',#191394);
#32883=VERTEX_POINT('',#191395);
#32884=VERTEX_POINT('',#191398);
#32885=VERTEX_POINT('',#191404);
#32886=VERTEX_POINT('',#191405);
#32887=VERTEX_POINT('',#191407);
#32888=VERTEX_POINT('',#191409);
#32889=VERTEX_POINT('',#191411);
#32890=VERTEX_POINT('',#191413);
#32891=VERTEX_POINT('',#191417);
#32892=VERTEX_POINT('',#191418);
#32893=VERTEX_POINT('',#191420);
#32894=VERTEX_POINT('',#191422);
#32895=VERTEX_POINT('',#191424);
#32896=VERTEX_POINT('',#191426);
#32897=VERTEX_POINT('',#191430);
#32898=VERTEX_POINT('',#191431);
#32899=VERTEX_POINT('',#191436);
#32900=VERTEX_POINT('',#191440);
#32901=VERTEX_POINT('',#191452);
#32902=VERTEX_POINT('',#191456);
#32903=VERTEX_POINT('',#191468);
#32904=VERTEX_POINT('',#191472);
#32905=VERTEX_POINT('',#191484);
#32906=VERTEX_POINT('',#191488);
#32907=VERTEX_POINT('',#191500);
#32908=VERTEX_POINT('',#191504);
#32909=VERTEX_POINT('',#191538);
#32910=VERTEX_POINT('',#191540);
#32911=VERTEX_POINT('',#191544);
#32912=VERTEX_POINT('',#191545);
#32913=VERTEX_POINT('',#191548);
#32914=VERTEX_POINT('',#191554);
#32915=VERTEX_POINT('',#191555);
#32916=VERTEX_POINT('',#191557);
#32917=VERTEX_POINT('',#191559);
#32918=VERTEX_POINT('',#191561);
#32919=VERTEX_POINT('',#191563);
#32920=VERTEX_POINT('',#191567);
#32921=VERTEX_POINT('',#191568);
#32922=VERTEX_POINT('',#191570);
#32923=VERTEX_POINT('',#191572);
#32924=VERTEX_POINT('',#191574);
#32925=VERTEX_POINT('',#191576);
#32926=VERTEX_POINT('',#191580);
#32927=VERTEX_POINT('',#191581);
#32928=VERTEX_POINT('',#191586);
#32929=VERTEX_POINT('',#191590);
#32930=VERTEX_POINT('',#191602);
#32931=VERTEX_POINT('',#191606);
#32932=VERTEX_POINT('',#191618);
#32933=VERTEX_POINT('',#191622);
#32934=VERTEX_POINT('',#191634);
#32935=VERTEX_POINT('',#191638);
#32936=VERTEX_POINT('',#191650);
#32937=VERTEX_POINT('',#191654);
#32938=VERTEX_POINT('',#191688);
#32939=VERTEX_POINT('',#191690);
#32940=VERTEX_POINT('',#191692);
#32941=VERTEX_POINT('',#191696);
#32942=VERTEX_POINT('',#191700);
#32943=VERTEX_POINT('',#191704);
#32944=VERTEX_POINT('',#191705);
#32945=VERTEX_POINT('',#191712);
#32946=VERTEX_POINT('',#191713);
#32947=VERTEX_POINT('',#191715);
#32948=VERTEX_POINT('',#191717);
#32949=VERTEX_POINT('',#191721);
#32950=VERTEX_POINT('',#191722);
#32951=VERTEX_POINT('',#191727);
#32952=VERTEX_POINT('',#191728);
#32953=VERTEX_POINT('',#191733);
#32954=VERTEX_POINT('',#191734);
#32955=VERTEX_POINT('',#191739);
#32956=VERTEX_POINT('',#191740);
#32957=VERTEX_POINT('',#191745);
#32958=VERTEX_POINT('',#191746);
#32959=VERTEX_POINT('',#191751);
#32960=VERTEX_POINT('',#191752);
#32961=VERTEX_POINT('',#191760);
#32962=VERTEX_POINT('',#191762);
#32963=VERTEX_POINT('',#191766);
#32964=VERTEX_POINT('',#191770);
#32965=VERTEX_POINT('',#191774);
#32966=VERTEX_POINT('',#191778);
#32967=VERTEX_POINT('',#191779);
#32968=VERTEX_POINT('',#191781);
#32969=VERTEX_POINT('',#191783);
#32970=VERTEX_POINT('',#191785);
#32971=VERTEX_POINT('',#191787);
#32972=VERTEX_POINT('',#191791);
#32973=VERTEX_POINT('',#191792);
#32974=VERTEX_POINT('',#191794);
#32975=VERTEX_POINT('',#191796);
#32976=VERTEX_POINT('',#191800);
#32977=VERTEX_POINT('',#191801);
#32978=VERTEX_POINT('',#191806);
#32979=VERTEX_POINT('',#191807);
#32980=VERTEX_POINT('',#191812);
#32981=VERTEX_POINT('',#191813);
#32982=VERTEX_POINT('',#191818);
#32983=VERTEX_POINT('',#191819);
#32984=VERTEX_POINT('',#191824);
#32985=VERTEX_POINT('',#191826);
#32986=VERTEX_POINT('',#191830);
#32987=VERTEX_POINT('',#191831);
#32988=VERTEX_POINT('',#191839);
#32989=VERTEX_POINT('',#191841);
#32990=VERTEX_POINT('',#191843);
#32991=VERTEX_POINT('',#191845);
#32992=VERTEX_POINT('',#191847);
#32993=VERTEX_POINT('',#191849);
#32994=VERTEX_POINT('',#191851);
#32995=VERTEX_POINT('',#191853);
#32996=VERTEX_POINT('',#191855);
#32997=VERTEX_POINT('',#191857);
#32998=VERTEX_POINT('',#191861);
#32999=VERTEX_POINT('',#191863);
#33000=VERTEX_POINT('',#191867);
#33001=VERTEX_POINT('',#191871);
#33002=VERTEX_POINT('',#191875);
#33003=VERTEX_POINT('',#191879);
#33004=VERTEX_POINT('',#191881);
#33005=VERTEX_POINT('',#191885);
#33006=VERTEX_POINT('',#191889);
#33007=VERTEX_POINT('',#191890);
#33008=VERTEX_POINT('',#191895);
#33009=VERTEX_POINT('',#191896);
#33010=VERTEX_POINT('',#191901);
#33011=VERTEX_POINT('',#191902);
#33012=VERTEX_POINT('',#191907);
#33013=VERTEX_POINT('',#191912);
#33014=VERTEX_POINT('',#191920);
#33015=VERTEX_POINT('',#191922);
#33016=VERTEX_POINT('',#191924);
#33017=VERTEX_POINT('',#191926);
#33018=VERTEX_POINT('',#191928);
#33019=VERTEX_POINT('',#191930);
#33020=VERTEX_POINT('',#191932);
#33021=VERTEX_POINT('',#191934);
#33022=VERTEX_POINT('',#191936);
#33023=VERTEX_POINT('',#191938);
#33024=VERTEX_POINT('',#191942);
#33025=VERTEX_POINT('',#191944);
#33026=VERTEX_POINT('',#191946);
#33027=VERTEX_POINT('',#191950);
#33028=VERTEX_POINT('',#191951);
#33029=VERTEX_POINT('',#191956);
#33030=VERTEX_POINT('',#191957);
#33031=VERTEX_POINT('',#191962);
#33032=VERTEX_POINT('',#191967);
#33033=VERTEX_POINT('',#191971);
#33034=VERTEX_POINT('',#191975);
#33035=VERTEX_POINT('',#191983);
#33036=VERTEX_POINT('',#191984);
#33037=VERTEX_POINT('',#191986);
#33038=VERTEX_POINT('',#191988);
#33039=VERTEX_POINT('',#191990);
#33040=VERTEX_POINT('',#191992);
#33041=VERTEX_POINT('',#191996);
#33042=VERTEX_POINT('',#191998);
#33043=VERTEX_POINT('',#192002);
#33044=VERTEX_POINT('',#192006);
#33045=VERTEX_POINT('',#192010);
#33046=VERTEX_POINT('',#192014);
#33047=VERTEX_POINT('',#192018);
#33048=VERTEX_POINT('',#192021);
#33049=VERTEX_POINT('',#192024);
#33050=VERTEX_POINT('',#192027);
#33051=VERTEX_POINT('',#192029);
#33052=VERTEX_POINT('',#192033);
#33053=VERTEX_POINT('',#192037);
#33054=VERTEX_POINT('',#192041);
#33055=VERTEX_POINT('',#192042);
#33056=VERTEX_POINT('',#192044);
#33057=VERTEX_POINT('',#192049);
#33058=VERTEX_POINT('',#192051);
#33059=VERTEX_POINT('',#192055);
#33060=VERTEX_POINT('',#192058);
#33061=VERTEX_POINT('',#192062);
#33062=VERTEX_POINT('',#192066);
#33063=VERTEX_POINT('',#192070);
#33064=VERTEX_POINT('',#192074);
#33065=VERTEX_POINT('',#192078);
#33066=VERTEX_POINT('',#192082);
#33067=VERTEX_POINT('',#192083);
#33068=VERTEX_POINT('',#192085);
#33069=VERTEX_POINT('',#192090);
#33070=VERTEX_POINT('',#192092);
#33071=VERTEX_POINT('',#192096);
#33072=VERTEX_POINT('',#192099);
#33073=VERTEX_POINT('',#192103);
#33074=VERTEX_POINT('',#192112);
#33075=VERTEX_POINT('',#192116);
#33076=VERTEX_POINT('',#192120);
#33077=VERTEX_POINT('',#192142);
#33078=VERTEX_POINT('',#192188);
#33079=VERTEX_POINT('',#192190);
#33080=VERTEX_POINT('',#192194);
#33081=VERTEX_POINT('',#192201);
#33082=VERTEX_POINT('',#192206);
#33083=VERTEX_POINT('',#192217);
#33084=VERTEX_POINT('',#192219);
#33085=VERTEX_POINT('',#192222);
#33086=VERTEX_POINT('',#192226);
#33087=VERTEX_POINT('',#192227);
#33088=VERTEX_POINT('',#192335);
#33089=VERTEX_POINT('',#192336);
#33090=VERTEX_POINT('',#192338);
#33091=VERTEX_POINT('',#192340);
#33092=VERTEX_POINT('',#192463);
#33093=VERTEX_POINT('',#192464);
#33094=VERTEX_POINT('',#192596);
#33095=VERTEX_POINT('',#192916);
#33096=VERTEX_POINT('',#192917);
#33097=VERTEX_POINT('',#193145);
#33098=VERTEX_POINT('',#193285);
#33099=VERTEX_POINT('',#193865);
#33100=VERTEX_POINT('',#193994);
#33101=VERTEX_POINT('',#193996);
#33102=VERTEX_POINT('',#194096);
#33103=VERTEX_POINT('',#194100);
#33104=VERTEX_POINT('',#194103);
#33105=VERTEX_POINT('',#194379);
#33106=VERTEX_POINT('',#194380);
#33107=VERTEX_POINT('',#194382);
#33108=VERTEX_POINT('',#194384);
#33109=VERTEX_POINT('',#194391);
#33110=VERTEX_POINT('',#194393);
#33111=VERTEX_POINT('',#194410);
#33112=VERTEX_POINT('',#194412);
#33113=VERTEX_POINT('',#194414);
#33114=VERTEX_POINT('',#194429);
#33115=VERTEX_POINT('',#194430);
#33116=VERTEX_POINT('',#194432);
#33117=VERTEX_POINT('',#194434);
#33118=VERTEX_POINT('',#194436);
#33119=VERTEX_POINT('',#194438);
#33120=VERTEX_POINT('',#194442);
#33121=VERTEX_POINT('',#194443);
#33122=VERTEX_POINT('',#194450);
#33123=VERTEX_POINT('',#194455);
#33124=VERTEX_POINT('',#194482);
#33125=VERTEX_POINT('',#194483);
#33126=VERTEX_POINT('',#194485);
#33127=VERTEX_POINT('',#194487);
#33128=VERTEX_POINT('',#194489);
#33129=VERTEX_POINT('',#194491);
#33130=VERTEX_POINT('',#194495);
#33131=VERTEX_POINT('',#194496);
#33132=VERTEX_POINT('',#194509);
#33133=VERTEX_POINT('',#194514);
#33134=VERTEX_POINT('',#194516);
#33135=VERTEX_POINT('',#194534);
#33136=VERTEX_POINT('',#194535);
#33137=VERTEX_POINT('',#194542);
#33138=VERTEX_POINT('',#194544);
#33139=VERTEX_POINT('',#194546);
#33140=VERTEX_POINT('',#194548);
#33141=VERTEX_POINT('',#194552);
#33142=VERTEX_POINT('',#194554);
#33143=VERTEX_POINT('',#194556);
#33144=VERTEX_POINT('',#194558);
#33145=VERTEX_POINT('',#194560);
#33146=VERTEX_POINT('',#194562);
#33147=VERTEX_POINT('',#194565);
#33148=VERTEX_POINT('',#194569);
#33149=VERTEX_POINT('',#194573);
#33150=VERTEX_POINT('',#194575);
#33151=VERTEX_POINT('',#194585);
#33152=VERTEX_POINT('',#194586);
#33153=VERTEX_POINT('',#194598);
#33154=VERTEX_POINT('',#194600);
#33155=VERTEX_POINT('',#194655);
#33156=VERTEX_POINT('',#194660);
#33157=VERTEX_POINT('',#194685);
#33158=VERTEX_POINT('',#194686);
#33159=VERTEX_POINT('',#194688);
#33160=VERTEX_POINT('',#194690);
#33161=VERTEX_POINT('',#194692);
#33162=VERTEX_POINT('',#194759);
#33163=VERTEX_POINT('',#194760);
#33164=VERTEX_POINT('',#194801);
#33165=VERTEX_POINT('',#194808);
#33166=VERTEX_POINT('',#194823);
#33167=VERTEX_POINT('',#194950);
#33168=VERTEX_POINT('',#194951);
#33169=VERTEX_POINT('',#194995);
#33170=VERTEX_POINT('',#195073);
#33171=VERTEX_POINT('',#195153);
#33172=VERTEX_POINT('',#195194);
#33173=VERTEX_POINT('',#195317);
#33174=VERTEX_POINT('',#195318);
#33175=VERTEX_POINT('',#195362);
#33176=VERTEX_POINT('',#195434);
#33177=VERTEX_POINT('',#195514);
#33178=VERTEX_POINT('',#195555);
#33179=VERTEX_POINT('',#195631);
#33180=VERTEX_POINT('',#195632);
#33181=VERTEX_POINT('',#195634);
#33182=VERTEX_POINT('',#195649);
#33183=VERTEX_POINT('',#195651);
#33184=VERTEX_POINT('',#195666);
#33185=VERTEX_POINT('',#195699);
#33186=VERTEX_POINT('',#195701);
#33187=VERTEX_POINT('',#195703);
#33188=VERTEX_POINT('',#195729);
#33189=VERTEX_POINT('',#195730);
#33190=VERTEX_POINT('',#195732);
#33191=VERTEX_POINT('',#195801);
#33192=VERTEX_POINT('',#195822);
#33193=VERTEX_POINT('',#195824);
#33194=VERTEX_POINT('',#195841);
#33195=VERTEX_POINT('',#195842);
#33196=VERTEX_POINT('',#195847);
#33197=VERTEX_POINT('',#195849);
#33198=VERTEX_POINT('',#195856);
#33199=VERTEX_POINT('',#195857);
#33200=VERTEX_POINT('',#195859);
#33201=VERTEX_POINT('',#195864);
#33202=VERTEX_POINT('',#195870);
#33203=VERTEX_POINT('',#195879);
#33204=VERTEX_POINT('',#195881);
#33205=VERTEX_POINT('',#195886);
#33206=VERTEX_POINT('',#195888);
#33207=VERTEX_POINT('',#195897);
#33208=VERTEX_POINT('',#195898);
#33209=VERTEX_POINT('',#195900);
#33210=VERTEX_POINT('',#195906);
#33211=VERTEX_POINT('',#195915);
#33212=VERTEX_POINT('',#195916);
#33213=VERTEX_POINT('',#195918);
#33214=VERTEX_POINT('',#196037);
#33215=VERTEX_POINT('',#196141);
#33216=VERTEX_POINT('',#196224);
#33217=VERTEX_POINT('',#196332);
#33218=VERTEX_POINT('',#196334);
#33219=VERTEX_POINT('',#196339);
#33220=VERTEX_POINT('',#196341);
#33221=VERTEX_POINT('',#196350);
#33222=VERTEX_POINT('',#196351);
#33223=VERTEX_POINT('',#196353);
#33224=VERTEX_POINT('',#196359);
#33225=VERTEX_POINT('',#196368);
#33226=VERTEX_POINT('',#196472);
#33227=VERTEX_POINT('',#196551);
#33228=VERTEX_POINT('',#196552);
#33229=VERTEX_POINT('',#196557);
#33230=VERTEX_POINT('',#196562);
#33231=VERTEX_POINT('',#196564);
#33232=VERTEX_POINT('',#196571);
#33233=VERTEX_POINT('',#196573);
#33234=VERTEX_POINT('',#196621);
#33235=VERTEX_POINT('',#196626);
#33236=VERTEX_POINT('',#196628);
#33237=VERTEX_POINT('',#196647);
#33238=VERTEX_POINT('',#196648);
#33239=VERTEX_POINT('',#196719);
#33240=VERTEX_POINT('',#196772);
#33241=VERTEX_POINT('',#196813);
#33242=VERTEX_POINT('',#196836);
#33243=VERTEX_POINT('',#196837);
#33244=VERTEX_POINT('',#196842);
#33245=VERTEX_POINT('',#196927);
#33246=VERTEX_POINT('',#196929);
#33247=VERTEX_POINT('',#196931);
#33248=VERTEX_POINT('',#196933);
#33249=VERTEX_POINT('',#196935);
#33250=VERTEX_POINT('',#196937);
#33251=VERTEX_POINT('',#196939);
#33252=VERTEX_POINT('',#196941);
#33253=VERTEX_POINT('',#196945);
#33254=VERTEX_POINT('',#196947);
#33255=VERTEX_POINT('',#196949);
#33256=VERTEX_POINT('',#196966);
#33257=VERTEX_POINT('',#196968);
#33258=VERTEX_POINT('',#196972);
#33259=VERTEX_POINT('',#196974);
#33260=VERTEX_POINT('',#196976);
#33261=VERTEX_POINT('',#196978);
#33262=VERTEX_POINT('',#196985);
#33263=VERTEX_POINT('',#196987);
#33264=VERTEX_POINT('',#196992);
#33265=VERTEX_POINT('',#196997);
#33266=VERTEX_POINT('',#197002);
#33267=VERTEX_POINT('',#197036);
#33268=VERTEX_POINT('',#197038);
#33269=VERTEX_POINT('',#197040);
#33270=VERTEX_POINT('',#197042);
#33271=VERTEX_POINT('',#197049);
#33272=VERTEX_POINT('',#197094);
#33273=VERTEX_POINT('',#197111);
#33274=VERTEX_POINT('',#197157);
#33275=VERTEX_POINT('',#197163);
#33276=VERTEX_POINT('',#197165);
#33277=VERTEX_POINT('',#197167);
#33278=VERTEX_POINT('',#197174);
#33279=VERTEX_POINT('',#197175);
#33280=VERTEX_POINT('',#197204);
#33281=VERTEX_POINT('',#197239);
#33282=VERTEX_POINT('',#197240);
#33283=VERTEX_POINT('',#197256);
#33284=VERTEX_POINT('',#197344);
#33285=VERTEX_POINT('',#197396);
#33286=VERTEX_POINT('',#197430);
#33287=VERTEX_POINT('',#197432);
#33288=VERTEX_POINT('',#197436);
#33289=VERTEX_POINT('',#197437);
#33290=VERTEX_POINT('',#197439);
#33291=VERTEX_POINT('',#197441);
#33292=VERTEX_POINT('',#197443);
#33293=VERTEX_POINT('',#197445);
#33294=VERTEX_POINT('',#197449);
#33295=VERTEX_POINT('',#197450);
#33296=VERTEX_POINT('',#197452);
#33297=VERTEX_POINT('',#197454);
#33298=VERTEX_POINT('',#197456);
#33299=VERTEX_POINT('',#197458);
#33300=VERTEX_POINT('',#197525);
#33301=VERTEX_POINT('',#197526);
#33302=VERTEX_POINT('',#197579);
#33303=VERTEX_POINT('',#197680);
#33304=VERTEX_POINT('',#197760);
#33305=VERTEX_POINT('',#197801);
#33306=VERTEX_POINT('',#197958);
#33307=VERTEX_POINT('',#197959);
#33308=VERTEX_POINT('',#198012);
#33309=VERTEX_POINT('',#198112);
#33310=VERTEX_POINT('',#198114);
#33311=VERTEX_POINT('',#198186);
#33312=VERTEX_POINT('',#198221);
#33313=VERTEX_POINT('',#198372);
#33314=VERTEX_POINT('',#198373);
#33315=VERTEX_POINT('',#198426);
#33316=VERTEX_POINT('',#198467);
#33317=VERTEX_POINT('',#198489);
#33318=VERTEX_POINT('',#198544);
#33319=VERTEX_POINT('',#198549);
#33320=VERTEX_POINT('',#198551);
#33321=VERTEX_POINT('',#198553);
#33322=VERTEX_POINT('',#198560);
#33323=VERTEX_POINT('',#198562);
#33324=VERTEX_POINT('',#198629);
#33325=VERTEX_POINT('',#198631);
#33326=VERTEX_POINT('',#198683);
#33327=VERTEX_POINT('',#198685);
#33328=VERTEX_POINT('',#198740);
#33329=VERTEX_POINT('',#198745);
#33330=VERTEX_POINT('',#198812);
#33331=VERTEX_POINT('',#198864);
#33332=VERTEX_POINT('',#198869);
#33333=VERTEX_POINT('',#198930);
#33334=VERTEX_POINT('',#198931);
#33335=VERTEX_POINT('',#199020);
#33336=VERTEX_POINT('',#199090);
#33337=VERTEX_POINT('',#199180);
#33338=VERTEX_POINT('',#199181);
#33339=VERTEX_POINT('',#199183);
#33340=VERTEX_POINT('',#199192);
#33341=VERTEX_POINT('',#199209);
#33342=VERTEX_POINT('',#199211);
#33343=VERTEX_POINT('',#199215);
#33344=VERTEX_POINT('',#199216);
#33345=VERTEX_POINT('',#199227);
#33346=VERTEX_POINT('',#199279);
#33347=VERTEX_POINT('',#199280);
#33348=VERTEX_POINT('',#199349);
#33349=VERTEX_POINT('',#199366);
#33350=VERTEX_POINT('',#199448);
#33351=VERTEX_POINT('',#199467);
#33352=VERTEX_POINT('',#199469);
#33353=VERTEX_POINT('',#199550);
#33354=VERTEX_POINT('',#199551);
#33355=VERTEX_POINT('',#199553);
#33356=VERTEX_POINT('',#199562);
#33357=VERTEX_POINT('',#199581);
#33358=VERTEX_POINT('',#199583);
#33359=VERTEX_POINT('',#199587);
#33360=VERTEX_POINT('',#199588);
#33361=VERTEX_POINT('',#199618);
#33362=VERTEX_POINT('',#199631);
#33363=VERTEX_POINT('',#199638);
#33364=VERTEX_POINT('',#199690);
#33365=VERTEX_POINT('',#199757);
#33366=VERTEX_POINT('',#199764);
#33367=VERTEX_POINT('',#199834);
#33368=VERTEX_POINT('',#199835);
#33369=VERTEX_POINT('',#199910);
#33370=VERTEX_POINT('',#199974);
#33371=VERTEX_POINT('',#199990);
#33372=VERTEX_POINT('',#199997);
#33373=VERTEX_POINT('',#200006);
#33374=VERTEX_POINT('',#200012);
#33375=VERTEX_POINT('',#200027);
#33376=VERTEX_POINT('',#200030);
#33377=VERTEX_POINT('',#200046);
#33378=VERTEX_POINT('',#200061);
#33379=VERTEX_POINT('',#200076);
#33380=VERTEX_POINT('',#200077);
#33381=VERTEX_POINT('',#200096);
#33382=VERTEX_POINT('',#200098);
#33383=VERTEX_POINT('',#200100);
#33384=VERTEX_POINT('',#200121);
#33385=VERTEX_POINT('',#200122);
#33386=VERTEX_POINT('',#200271);
#33387=VERTEX_POINT('',#200312);
#33388=VERTEX_POINT('',#200319);
#33389=VERTEX_POINT('',#200382);
#33390=VERTEX_POINT('',#200385);
#33391=VERTEX_POINT('',#200389);
#33392=VERTEX_POINT('',#200514);
#33393=VERTEX_POINT('',#200515);
#33394=VERTEX_POINT('',#200517);
#33395=VERTEX_POINT('',#200524);
#33396=VERTEX_POINT('',#200526);
#33397=VERTEX_POINT('',#200543);
#33398=VERTEX_POINT('',#200545);
#33399=VERTEX_POINT('',#200549);
#33400=VERTEX_POINT('',#200550);
#33401=VERTEX_POINT('',#200588);
#33402=VERTEX_POINT('',#200589);
#33403=VERTEX_POINT('',#200651);
#33404=VERTEX_POINT('',#200656);
#33405=VERTEX_POINT('',#200660);
#33406=VERTEX_POINT('',#200712);
#33407=VERTEX_POINT('',#200748);
#33408=VERTEX_POINT('',#200756);
#33409=VERTEX_POINT('',#200781);
#33410=VERTEX_POINT('',#200782);
#33411=VERTEX_POINT('',#200814);
#33412=VERTEX_POINT('',#200815);
#33413=VERTEX_POINT('',#200818);
#33414=VERTEX_POINT('',#200820);
#33415=VERTEX_POINT('',#200959);
#33416=VERTEX_POINT('',#200990);
#33417=VERTEX_POINT('',#200991);
#33418=VERTEX_POINT('',#201119);
#33419=VERTEX_POINT('',#201122);
#33420=VERTEX_POINT('',#201135);
#33421=VERTEX_POINT('',#201137);
#33422=VERTEX_POINT('',#201160);
#33423=VERTEX_POINT('',#201162);
#33424=VERTEX_POINT('',#201214);
#33425=VERTEX_POINT('',#201216);
#33426=VERTEX_POINT('',#201230);
#33427=VERTEX_POINT('',#201231);
#33428=VERTEX_POINT('',#201233);
#33429=VERTEX_POINT('',#201264);
#33430=VERTEX_POINT('',#201265);
#33431=VERTEX_POINT('',#201449);
#33432=VERTEX_POINT('',#201451);
#33433=VERTEX_POINT('',#201453);
#33434=VERTEX_POINT('',#201462);
#33435=VERTEX_POINT('',#201476);
#33436=VERTEX_POINT('',#201481);
#33437=VERTEX_POINT('',#201486);
#33438=VERTEX_POINT('',#201491);
#33439=VERTEX_POINT('',#201496);
#33440=VERTEX_POINT('',#201498);
#33441=VERTEX_POINT('',#201505);
#33442=VERTEX_POINT('',#201580);
#33443=VERTEX_POINT('',#201581);
#33444=VERTEX_POINT('',#201583);
#33445=VERTEX_POINT('',#201588);
#33446=VERTEX_POINT('',#201598);
#33447=VERTEX_POINT('',#201681);
#33448=VERTEX_POINT('',#201683);
#33449=VERTEX_POINT('',#201685);
#33450=VERTEX_POINT('',#201768);
#33451=VERTEX_POINT('',#201772);
#33452=VERTEX_POINT('',#201773);
#33453=VERTEX_POINT('',#201775);
#33454=VERTEX_POINT('',#201780);
#33455=VERTEX_POINT('',#201785);
#33456=VERTEX_POINT('',#201790);
#33457=VERTEX_POINT('',#201795);
#33458=VERTEX_POINT('',#201797);
#33459=VERTEX_POINT('',#201804);
#33460=VERTEX_POINT('',#201812);
#33461=VERTEX_POINT('',#201814);
#33462=VERTEX_POINT('',#201819);
#33463=VERTEX_POINT('',#201828);
#33464=VERTEX_POINT('',#201829);
#33465=VERTEX_POINT('',#201904);
#33466=VERTEX_POINT('',#201905);
#33467=VERTEX_POINT('',#201907);
#33468=VERTEX_POINT('',#201920);
#33469=VERTEX_POINT('',#201921);
#33470=VERTEX_POINT('',#202046);
#33471=VERTEX_POINT('',#202150);
#33472=VERTEX_POINT('',#202232);
#33473=VERTEX_POINT('',#202233);
#33474=VERTEX_POINT('',#202238);
#33475=VERTEX_POINT('',#202240);
#33476=VERTEX_POINT('',#202242);
#33477=VERTEX_POINT('',#202257);
#33478=VERTEX_POINT('',#202259);
#33479=VERTEX_POINT('',#202326);
#33480=VERTEX_POINT('',#202328);
#33481=VERTEX_POINT('',#202333);
#33482=VERTEX_POINT('',#202342);
#33483=VERTEX_POINT('',#202343);
#33484=VERTEX_POINT('',#202345);
#33485=VERTEX_POINT('',#202358);
#33486=VERTEX_POINT('',#202462);
#33487=VERTEX_POINT('',#202544);
#33488=VERTEX_POINT('',#202545);
#33489=VERTEX_POINT('',#202547);
#33490=VERTEX_POINT('',#202549);
#33491=VERTEX_POINT('',#202551);
#33492=VERTEX_POINT('',#202566);
#33493=VERTEX_POINT('',#202671);
#33494=VERTEX_POINT('',#202678);
#33495=VERTEX_POINT('',#202680);
#33496=VERTEX_POINT('',#202682);
#33497=VERTEX_POINT('',#202690);
#33498=VERTEX_POINT('',#202693);
#33499=VERTEX_POINT('',#202701);
#33500=VERTEX_POINT('',#202722);
#33501=VERTEX_POINT('',#202730);
#33502=VERTEX_POINT('',#202749);
#33503=VERTEX_POINT('',#202750);
#33504=VERTEX_POINT('',#202752);
#33505=VERTEX_POINT('',#202788);
#33506=VERTEX_POINT('',#202803);
#33507=VERTEX_POINT('',#202805);
#33508=VERTEX_POINT('',#202825);
#33509=VERTEX_POINT('',#202831);
#33510=VERTEX_POINT('',#202833);
#33511=VERTEX_POINT('',#202840);
#33512=VERTEX_POINT('',#202847);
#33513=VERTEX_POINT('',#202851);
#33514=VERTEX_POINT('',#202852);
#33515=VERTEX_POINT('',#202859);
#33516=VERTEX_POINT('',#202879);
#33517=VERTEX_POINT('',#202892);
#33518=VERTEX_POINT('',#202899);
#33519=VERTEX_POINT('',#202901);
#33520=VERTEX_POINT('',#202921);
#33521=VERTEX_POINT('',#202924);
#33522=VERTEX_POINT('',#202926);
#33523=VERTEX_POINT('',#202935);
#33524=VERTEX_POINT('',#202937);
#33525=VERTEX_POINT('',#203024);
#33526=VERTEX_POINT('',#203025);
#33527=VERTEX_POINT('',#203027);
#33528=VERTEX_POINT('',#203032);
#33529=VERTEX_POINT('',#203034);
#33530=VERTEX_POINT('',#203041);
#33531=VERTEX_POINT('',#203096);
#33532=VERTEX_POINT('',#203203);
#33533=VERTEX_POINT('',#203208);
#33534=VERTEX_POINT('',#203210);
#33535=VERTEX_POINT('',#203212);
#33536=VERTEX_POINT('',#203221);
#33537=VERTEX_POINT('',#203223);
#33538=VERTEX_POINT('',#203225);
#33539=VERTEX_POINT('',#203232);
#33540=VERTEX_POINT('',#203234);
#33541=VERTEX_POINT('',#203239);
#33542=VERTEX_POINT('',#203244);
#33543=VERTEX_POINT('',#203249);
#33544=VERTEX_POINT('',#203254);
#33545=VERTEX_POINT('',#203258);
#33546=VERTEX_POINT('',#203260);
#33547=VERTEX_POINT('',#203292);
#33548=VERTEX_POINT('',#203388);
#33549=VERTEX_POINT('',#203395);
#33550=VERTEX_POINT('',#203396);
#33551=VERTEX_POINT('',#203398);
#33552=VERTEX_POINT('',#203400);
#33553=VERTEX_POINT('',#203403);
#33554=VERTEX_POINT('',#203405);
#33555=VERTEX_POINT('',#203410);
#33556=VERTEX_POINT('',#203422);
#33557=VERTEX_POINT('',#203450);
#33558=VERTEX_POINT('',#203497);
#33559=VERTEX_POINT('',#203513);
#33560=VERTEX_POINT('',#203797);
#33561=VERTEX_POINT('',#203804);
#33562=VERTEX_POINT('',#203873);
#33563=VERTEX_POINT('',#203880);
#33564=VERTEX_POINT('',#203972);
#33565=VERTEX_POINT('',#203977);
#33566=VERTEX_POINT('',#203984);
#33567=VERTEX_POINT('',#203985);
#33568=VERTEX_POINT('',#203987);
#33569=VERTEX_POINT('',#203992);
#33570=VERTEX_POINT('',#204007);
#33571=VERTEX_POINT('',#204008);
#33572=VERTEX_POINT('',#204010);
#33573=VERTEX_POINT('',#204029);
#33574=VERTEX_POINT('',#204038);
#33575=VERTEX_POINT('',#204064);
#33576=VERTEX_POINT('',#204069);
#33577=VERTEX_POINT('',#204076);
#33578=VERTEX_POINT('',#204077);
#33579=VERTEX_POINT('',#204084);
#33580=VERTEX_POINT('',#204086);
#33581=VERTEX_POINT('',#204094);
#33582=VERTEX_POINT('',#204096);
#33583=VERTEX_POINT('',#204172);
#33584=VERTEX_POINT('',#204173);
#33585=VERTEX_POINT('',#204175);
#33586=VERTEX_POINT('',#204207);
#33587=VERTEX_POINT('',#204235);
#33588=VERTEX_POINT('',#204236);
#33589=VERTEX_POINT('',#204238);
#33590=VERTEX_POINT('',#204243);
#33591=VERTEX_POINT('',#204258);
#33592=VERTEX_POINT('',#204259);
#33593=VERTEX_POINT('',#204272);
#33594=VERTEX_POINT('',#204281);
#33595=VERTEX_POINT('',#204292);
#33596=VERTEX_POINT('',#204299);
#33597=VERTEX_POINT('',#204358);
#33598=VERTEX_POINT('',#204363);
#33599=VERTEX_POINT('',#204370);
#33600=VERTEX_POINT('',#204371);
#33601=VERTEX_POINT('',#204378);
#33602=VERTEX_POINT('',#204380);
#33603=VERTEX_POINT('',#204388);
#33604=VERTEX_POINT('',#204393);
#33605=VERTEX_POINT('',#204400);
#33606=VERTEX_POINT('',#204401);
#33607=VERTEX_POINT('',#204403);
#33608=VERTEX_POINT('',#204408);
#33609=VERTEX_POINT('',#204423);
#33610=VERTEX_POINT('',#204424);
#33611=VERTEX_POINT('',#204440);
#33612=VERTEX_POINT('',#204447);
#33613=VERTEX_POINT('',#204484);
#33614=VERTEX_POINT('',#204491);
#33615=VERTEX_POINT('',#204515);
#33616=VERTEX_POINT('',#204517);
#33617=VERTEX_POINT('',#204579);
#33618=VERTEX_POINT('',#204795);
#33619=VERTEX_POINT('',#204889);
#33620=VERTEX_POINT('',#205100);
#33621=VERTEX_POINT('',#205119);
#33622=VERTEX_POINT('',#205138);
#33623=VERTEX_POINT('',#205142);
#33624=VERTEX_POINT('',#205143);
#33625=VERTEX_POINT('',#205145);
#33626=VERTEX_POINT('',#205219);
#33627=VERTEX_POINT('',#205223);
#33628=VERTEX_POINT('',#205224);
#33629=VERTEX_POINT('',#205226);
#33630=VERTEX_POINT('',#205303);
#33631=VERTEX_POINT('',#205307);
#33632=VERTEX_POINT('',#205374);
#33633=VERTEX_POINT('',#205420);
#33634=VERTEX_POINT('',#205448);
#33635=VERTEX_POINT('',#205449);
#33636=VERTEX_POINT('',#205459);
#33637=VERTEX_POINT('',#205461);
#33638=VERTEX_POINT('',#205485);
#33639=VERTEX_POINT('',#205556);
#33640=VERTEX_POINT('',#205558);
#33641=VERTEX_POINT('',#205563);
#33642=VERTEX_POINT('',#205575);
#33643=VERTEX_POINT('',#205579);
#33644=VERTEX_POINT('',#205580);
#33645=VERTEX_POINT('',#205582);
#33646=VERTEX_POINT('',#205584);
#33647=VERTEX_POINT('',#205612);
#33648=VERTEX_POINT('',#205613);
#33649=VERTEX_POINT('',#205615);
#33650=VERTEX_POINT('',#205617);
#33651=VERTEX_POINT('',#205629);
#33652=VERTEX_POINT('',#205630);
#33653=VERTEX_POINT('',#205632);
#33654=VERTEX_POINT('',#205634);
#33655=VERTEX_POINT('',#205638);
#33656=VERTEX_POINT('',#205639);
#33657=VERTEX_POINT('',#205641);
#33658=VERTEX_POINT('',#205643);
#33659=VERTEX_POINT('',#205647);
#33660=VERTEX_POINT('',#205648);
#33661=VERTEX_POINT('',#205650);
#33662=VERTEX_POINT('',#205652);
#33663=VERTEX_POINT('',#205656);
#33664=VERTEX_POINT('',#205657);
#33665=VERTEX_POINT('',#205659);
#33666=VERTEX_POINT('',#205661);
#33667=VERTEX_POINT('',#205665);
#33668=VERTEX_POINT('',#205666);
#33669=VERTEX_POINT('',#205668);
#33670=VERTEX_POINT('',#205670);
#33671=VERTEX_POINT('',#205722);
#33672=VERTEX_POINT('',#205753);
#33673=VERTEX_POINT('',#205758);
#33674=VERTEX_POINT('',#205944);
#33675=VERTEX_POINT('',#205961);
#33676=VERTEX_POINT('',#206056);
#33677=VERTEX_POINT('',#206073);
#33678=VERTEX_POINT('',#206075);
#33679=VERTEX_POINT('',#206079);
#33680=VERTEX_POINT('',#206080);
#33681=VERTEX_POINT('',#206082);
#33682=VERTEX_POINT('',#206090);
#33683=VERTEX_POINT('',#206094);
#33684=VERTEX_POINT('',#206215);
#33685=VERTEX_POINT('',#206219);
#33686=VERTEX_POINT('',#206220);
#33687=VERTEX_POINT('',#206227);
#33688=VERTEX_POINT('',#206235);
#33689=VERTEX_POINT('',#206239);
#33690=VERTEX_POINT('',#206241);
#33691=VERTEX_POINT('',#206245);
#33692=VERTEX_POINT('',#206246);
#33693=VERTEX_POINT('',#206255);
#33694=VERTEX_POINT('',#206260);
#33695=VERTEX_POINT('',#206267);
#33696=VERTEX_POINT('',#206290);
#33697=VERTEX_POINT('',#206458);
#33698=VERTEX_POINT('',#206477);
#33699=VERTEX_POINT('',#206484);
#33700=VERTEX_POINT('',#206516);
#33701=VERTEX_POINT('',#206520);
#33702=VERTEX_POINT('',#206521);
#33703=VERTEX_POINT('',#206529);
#33704=VERTEX_POINT('',#206533);
#33705=VERTEX_POINT('',#206534);
#33706=VERTEX_POINT('',#206545);
#33707=VERTEX_POINT('',#206552);
#33708=VERTEX_POINT('',#206559);
#33709=VERTEX_POINT('',#206776);
#33710=VERTEX_POINT('',#206777);
#33711=VERTEX_POINT('',#206812);
#33712=VERTEX_POINT('',#206814);
#33713=VERTEX_POINT('',#206857);
#33714=VERTEX_POINT('',#206892);
#33715=VERTEX_POINT('',#206932);
#33716=VERTEX_POINT('',#206937);
#33717=VERTEX_POINT('',#206941);
#33718=VERTEX_POINT('',#207016);
#33719=VERTEX_POINT('',#207019);
#33720=VERTEX_POINT('',#207022);
#33721=VERTEX_POINT('',#207024);
#33722=VERTEX_POINT('',#207028);
#33723=VERTEX_POINT('',#207043);
#33724=VERTEX_POINT('',#207129);
#33725=VERTEX_POINT('',#207206);
#33726=VERTEX_POINT('',#207264);
#33727=VERTEX_POINT('',#207273);
#33728=VERTEX_POINT('',#207340);
#33729=VERTEX_POINT('',#207341);
#33730=VERTEX_POINT('',#207350);
#33731=VERTEX_POINT('',#207359);
#33732=VERTEX_POINT('',#207372);
#33733=VERTEX_POINT('',#207379);
#33734=VERTEX_POINT('',#207421);
#33735=VERTEX_POINT('',#207722);
#33736=VERTEX_POINT('',#207771);
#33737=VERTEX_POINT('',#207794);
#33738=VERTEX_POINT('',#208145);
#33739=VERTEX_POINT('',#208242);
#33740=VERTEX_POINT('',#208395);
#33741=VERTEX_POINT('',#208396);
#33742=VERTEX_POINT('',#208398);
#33743=VERTEX_POINT('',#208400);
#33744=VERTEX_POINT('',#208402);
#33745=VERTEX_POINT('',#208406);
#33746=VERTEX_POINT('',#208407);
#33747=VERTEX_POINT('',#208409);
#33748=VERTEX_POINT('',#208411);
#33749=VERTEX_POINT('',#208413);
#33750=VERTEX_POINT('',#208415);
#33751=VERTEX_POINT('',#208419);
#33752=VERTEX_POINT('',#208421);
#33753=VERTEX_POINT('',#208425);
#33754=VERTEX_POINT('',#208427);
#33755=VERTEX_POINT('',#208431);
#33756=VERTEX_POINT('',#208432);
#33757=VERTEX_POINT('',#208434);
#33758=VERTEX_POINT('',#208436);
#33759=VERTEX_POINT('',#208443);
#33760=VERTEX_POINT('',#208444);
#33761=VERTEX_POINT('',#208446);
#33762=VERTEX_POINT('',#208448);
#33763=VERTEX_POINT('',#208452);
#33764=VERTEX_POINT('',#208454);
#33765=VERTEX_POINT('',#208456);
#33766=VERTEX_POINT('',#208460);
#33767=VERTEX_POINT('',#208462);
#33768=VERTEX_POINT('',#208466);
#33769=VERTEX_POINT('',#208468);
#33770=VERTEX_POINT('',#208529);
#33771=VERTEX_POINT('',#208531);
#33772=VERTEX_POINT('',#208535);
#33773=VERTEX_POINT('',#208537);
#33774=VERTEX_POINT('',#208586);
#33775=VERTEX_POINT('',#208725);
#33776=VERTEX_POINT('',#208726);
#33777=VERTEX_POINT('',#208728);
#33778=VERTEX_POINT('',#208730);
#33779=VERTEX_POINT('',#208734);
#33780=VERTEX_POINT('',#208736);
#33781=VERTEX_POINT('',#208740);
#33782=VERTEX_POINT('',#208742);
#33783=VERTEX_POINT('',#208746);
#33784=VERTEX_POINT('',#208747);
#33785=VERTEX_POINT('',#208752);
#33786=VERTEX_POINT('',#208754);
#33787=VERTEX_POINT('',#208758);
#33788=VERTEX_POINT('',#208759);
#33789=VERTEX_POINT('',#208767);
#33790=VERTEX_POINT('',#208769);
#33791=VERTEX_POINT('',#208773);
#33792=VERTEX_POINT('',#208774);
#33793=VERTEX_POINT('',#208779);
#33794=VERTEX_POINT('',#208781);
#33795=VERTEX_POINT('',#208785);
#33796=VERTEX_POINT('',#208786);
#33797=VERTEX_POINT('',#208794);
#33798=VERTEX_POINT('',#208795);
#33799=VERTEX_POINT('',#208797);
#33800=VERTEX_POINT('',#208810);
#33801=VERTEX_POINT('',#208814);
#33802=VERTEX_POINT('',#208818);
#33803=VERTEX_POINT('',#208839);
#33804=VERTEX_POINT('',#208840);
#33805=VERTEX_POINT('',#208842);
#33806=VERTEX_POINT('',#208849);
#33807=VERTEX_POINT('',#208896);
#33808=VERTEX_POINT('',#208967);
#33809=VERTEX_POINT('',#208982);
#33810=VERTEX_POINT('',#209060);
#33811=VERTEX_POINT('',#209077);
#33812=VERTEX_POINT('',#209084);
#33813=VERTEX_POINT('',#209086);
#33814=VERTEX_POINT('',#209133);
#33815=VERTEX_POINT('',#209135);
#33816=VERTEX_POINT('',#209144);
#33817=VERTEX_POINT('',#209228);
#33818=VERTEX_POINT('',#209229);
#33819=VERTEX_POINT('',#209240);
#33820=VERTEX_POINT('',#209316);
#33821=VERTEX_POINT('',#209321);
#33822=VERTEX_POINT('',#209399);
#33823=VERTEX_POINT('',#209404);
#33824=VERTEX_POINT('',#209406);
#33825=VERTEX_POINT('',#209543);
#33826=VERTEX_POINT('',#209603);
#33827=VERTEX_POINT('',#209605);
#33828=VERTEX_POINT('',#209614);
#33829=VERTEX_POINT('',#209675);
#33830=VERTEX_POINT('',#209729);
#33831=VERTEX_POINT('',#209730);
#33832=VERTEX_POINT('',#209738);
#33833=VERTEX_POINT('',#209790);
#33834=VERTEX_POINT('',#209833);
#33835=VERTEX_POINT('',#209838);
#33836=VERTEX_POINT('',#209910);
#33837=VERTEX_POINT('',#209915);
#33838=VERTEX_POINT('',#209917);
#33839=VERTEX_POINT('',#210014);
#33840=VERTEX_POINT('',#210033);
#33841=VERTEX_POINT('',#210112);
#33842=VERTEX_POINT('',#210197);
#33843=VERTEX_POINT('',#210199);
#33844=VERTEX_POINT('',#210241);
#33845=VERTEX_POINT('',#210243);
#33846=VERTEX_POINT('',#210252);
#33847=VERTEX_POINT('',#210307);
#33848=VERTEX_POINT('',#210324);
#33849=VERTEX_POINT('',#210370);
#33850=VERTEX_POINT('',#210374);
#33851=VERTEX_POINT('',#210376);
#33852=VERTEX_POINT('',#210420);
#33853=VERTEX_POINT('',#210429);
#33854=VERTEX_POINT('',#210430);
#33855=VERTEX_POINT('',#210441);
#33856=VERTEX_POINT('',#210613);
#33857=VERTEX_POINT('',#210615);
#33858=VERTEX_POINT('',#210619);
#33859=VERTEX_POINT('',#210621);
#33860=VERTEX_POINT('',#210625);
#33861=VERTEX_POINT('',#210627);
#33862=VERTEX_POINT('',#210650);
#33863=VERTEX_POINT('',#210652);
#33864=VERTEX_POINT('',#210750);
#33865=VERTEX_POINT('',#210751);
#33866=VERTEX_POINT('',#210804);
#33867=VERTEX_POINT('',#210872);
#33868=VERTEX_POINT('',#210941);
#33869=VERTEX_POINT('',#210949);
#33870=VERTEX_POINT('',#210951);
#33871=VERTEX_POINT('',#210964);
#33872=VERTEX_POINT('',#210975);
#33873=VERTEX_POINT('',#210986);
#33874=VERTEX_POINT('',#210987);
#33875=VERTEX_POINT('',#210989);
#33876=VERTEX_POINT('',#211000);
#33877=VERTEX_POINT('',#211081);
#33878=VERTEX_POINT('',#211085);
#33879=VERTEX_POINT('',#211198);
#33880=VERTEX_POINT('',#211199);
#33881=VERTEX_POINT('',#211243);
#33882=VERTEX_POINT('',#211368);
#33883=VERTEX_POINT('',#211372);
#33884=VERTEX_POINT('',#211395);
#33885=VERTEX_POINT('',#211399);
#33886=VERTEX_POINT('',#211401);
#33887=VERTEX_POINT('',#211405);
#33888=VERTEX_POINT('',#211406);
#33889=VERTEX_POINT('',#211480);
#33890=VERTEX_POINT('',#211499);
#33891=VERTEX_POINT('',#211503);
#33892=VERTEX_POINT('',#211504);
#33893=VERTEX_POINT('',#211506);
#33894=VERTEX_POINT('',#211564);
#33895=VERTEX_POINT('',#211565);
#33896=VERTEX_POINT('',#211618);
#33897=VERTEX_POINT('',#211622);
#33898=VERTEX_POINT('',#211623);
#33899=VERTEX_POINT('',#211625);
#33900=VERTEX_POINT('',#211627);
#33901=VERTEX_POINT('',#211631);
#33902=VERTEX_POINT('',#211632);
#33903=VERTEX_POINT('',#211691);
#33904=VERTEX_POINT('',#211695);
#33905=VERTEX_POINT('',#211697);
#33906=VERTEX_POINT('',#211704);
#33907=VERTEX_POINT('',#211705);
#33908=VERTEX_POINT('',#211707);
#33909=VERTEX_POINT('',#211709);
#33910=VERTEX_POINT('',#211713);
#33911=VERTEX_POINT('',#211718);
#33912=VERTEX_POINT('',#211720);
#33913=VERTEX_POINT('',#211724);
#33914=VERTEX_POINT('',#211725);
#33915=VERTEX_POINT('',#211727);
#33916=VERTEX_POINT('',#211729);
#33917=VERTEX_POINT('',#211733);
#33918=VERTEX_POINT('',#211739);
#33919=VERTEX_POINT('',#211743);
#33920=VERTEX_POINT('',#211744);
#33921=VERTEX_POINT('',#211746);
#33922=VERTEX_POINT('',#211754);
#33923=VERTEX_POINT('',#211755);
#33924=VERTEX_POINT('',#211799);
#33925=VERTEX_POINT('',#211818);
#33926=VERTEX_POINT('',#211820);
#33927=VERTEX_POINT('',#211850);
#33928=VERTEX_POINT('',#211852);
#33929=VERTEX_POINT('',#211867);
#33930=VERTEX_POINT('',#211868);
#33931=VERTEX_POINT('',#211927);
#33932=VERTEX_POINT('',#212075);
#33933=VERTEX_POINT('',#212076);
#33934=VERTEX_POINT('',#212078);
#33935=VERTEX_POINT('',#212082);
#33936=VERTEX_POINT('',#212083);
#33937=VERTEX_POINT('',#212085);
#33938=VERTEX_POINT('',#212087);
#33939=VERTEX_POINT('',#212091);
#33940=VERTEX_POINT('',#212092);
#33941=VERTEX_POINT('',#212094);
#33942=VERTEX_POINT('',#212146);
#33943=VERTEX_POINT('',#212147);
#33944=VERTEX_POINT('',#212149);
#33945=VERTEX_POINT('',#212151);
#33946=VERTEX_POINT('',#212155);
#33947=VERTEX_POINT('',#212156);
#33948=VERTEX_POINT('',#212158);
#33949=VERTEX_POINT('',#212163);
#33950=VERTEX_POINT('',#212167);
#33951=VERTEX_POINT('',#212171);
#33952=VERTEX_POINT('',#212177);
#33953=VERTEX_POINT('',#212181);
#33954=VERTEX_POINT('',#212182);
#33955=VERTEX_POINT('',#212187);
#33956=VERTEX_POINT('',#212189);
#33957=VERTEX_POINT('',#212232);
#33958=VERTEX_POINT('',#212276);
#33959=VERTEX_POINT('',#212299);
#33960=VERTEX_POINT('',#212475);
#33961=VERTEX_POINT('',#212476);
#33962=VERTEX_POINT('',#212478);
#33963=VERTEX_POINT('',#212480);
#33964=VERTEX_POINT('',#212484);
#33965=VERTEX_POINT('',#212486);
#33966=VERTEX_POINT('',#212493);
#33967=VERTEX_POINT('',#212495);
#33968=VERTEX_POINT('',#212499);
#33969=VERTEX_POINT('',#212501);
#33970=VERTEX_POINT('',#212505);
#33971=VERTEX_POINT('',#212509);
#33972=VERTEX_POINT('',#212511);
#33973=VERTEX_POINT('',#212515);
#33974=VERTEX_POINT('',#212517);
#33975=VERTEX_POINT('',#212524);
#33976=VERTEX_POINT('',#212525);
#33977=VERTEX_POINT('',#212530);
#33978=VERTEX_POINT('',#212532);
#33979=VERTEX_POINT('',#212536);
#33980=VERTEX_POINT('',#212538);
#33981=VERTEX_POINT('',#212542);
#33982=VERTEX_POINT('',#212544);
#33983=VERTEX_POINT('',#212548);
#33984=VERTEX_POINT('',#212550);
#33985=VERTEX_POINT('',#212554);
#33986=VERTEX_POINT('',#212555);
#33987=VERTEX_POINT('',#212557);
#33988=VERTEX_POINT('',#212559);
#33989=VERTEX_POINT('',#212563);
#33990=VERTEX_POINT('',#212568);
#33991=VERTEX_POINT('',#212570);
#33992=VERTEX_POINT('',#212574);
#33993=VERTEX_POINT('',#212576);
#33994=VERTEX_POINT('',#212578);
#33995=VERTEX_POINT('',#212582);
#33996=VERTEX_POINT('',#212583);
#33997=VERTEX_POINT('',#212588);
#33998=VERTEX_POINT('',#212589);
#33999=VERTEX_POINT('',#212591);
#34000=VERTEX_POINT('',#212610);
#34001=VERTEX_POINT('',#212612);
#34002=VERTEX_POINT('',#212642);
#34003=VERTEX_POINT('',#212644);
#34004=VERTEX_POINT('',#212648);
#34005=VERTEX_POINT('',#212649);
#34006=VERTEX_POINT('',#212663);
#34007=VERTEX_POINT('',#212719);
#34008=VERTEX_POINT('',#212864);
#34009=VERTEX_POINT('',#212865);
#34010=VERTEX_POINT('',#212867);
#34011=VERTEX_POINT('',#212869);
#34012=VERTEX_POINT('',#212873);
#34013=VERTEX_POINT('',#212874);
#34014=VERTEX_POINT('',#212876);
#34015=VERTEX_POINT('',#212878);
#34016=VERTEX_POINT('',#212882);
#34017=VERTEX_POINT('',#212883);
#34018=VERTEX_POINT('',#212948);
#34019=VERTEX_POINT('',#212952);
#34020=VERTEX_POINT('',#212953);
#34021=VERTEX_POINT('',#212955);
#34022=VERTEX_POINT('',#212957);
#34023=VERTEX_POINT('',#212959);
#34024=VERTEX_POINT('',#213107);
#34025=VERTEX_POINT('',#213108);
#34026=VERTEX_POINT('',#213110);
#34027=VERTEX_POINT('',#213112);
#34028=VERTEX_POINT('',#213116);
#34029=VERTEX_POINT('',#213117);
#34030=VERTEX_POINT('',#213233);
#34031=VERTEX_POINT('',#213235);
#34032=VERTEX_POINT('',#213237);
#34033=VERTEX_POINT('',#213247);
#34034=VERTEX_POINT('',#213249);
#34035=VERTEX_POINT('',#213251);
#34036=VERTEX_POINT('',#213253);
#34037=VERTEX_POINT('',#213260);
#34038=VERTEX_POINT('',#213381);
#34039=VERTEX_POINT('',#213382);
#34040=VERTEX_POINT('',#213384);
#34041=VERTEX_POINT('',#213510);
#34042=VERTEX_POINT('',#213511);
#34043=VERTEX_POINT('',#213627);
#34044=VERTEX_POINT('',#213629);
#34045=VERTEX_POINT('',#213631);
#34046=VERTEX_POINT('',#213638);
#34047=VERTEX_POINT('',#213653);
#34048=VERTEX_POINT('',#213672);
#34049=VERTEX_POINT('',#213673);
#34050=VERTEX_POINT('',#213699);
#34051=VERTEX_POINT('',#213742);
#34052=VERTEX_POINT('',#213749);
#34053=VERTEX_POINT('',#213750);
#34054=VERTEX_POINT('',#213768);
#34055=VERTEX_POINT('',#213819);
#34056=VERTEX_POINT('',#213832);
#34057=VERTEX_POINT('',#213834);
#34058=VERTEX_POINT('',#213843);
#34059=VERTEX_POINT('',#213854);
#34060=VERTEX_POINT('',#213856);
#34061=VERTEX_POINT('',#213858);
#34062=VERTEX_POINT('',#213863);
#34063=VERTEX_POINT('',#213924);
#34064=VERTEX_POINT('',#213925);
#34065=VERTEX_POINT('',#213927);
#34066=VERTEX_POINT('',#214055);
#34067=VERTEX_POINT('',#214163);
#34068=VERTEX_POINT('',#214182);
#34069=VERTEX_POINT('',#214240);
#34070=VERTEX_POINT('',#214352);
#34071=VERTEX_POINT('',#214354);
#34072=VERTEX_POINT('',#214358);
#34073=VERTEX_POINT('',#214360);
#34074=VERTEX_POINT('',#214425);
#34075=VERTEX_POINT('',#214461);
#34076=VERTEX_POINT('',#214466);
#34077=VERTEX_POINT('',#214475);
#34078=VERTEX_POINT('',#214486);
#34079=VERTEX_POINT('',#214488);
#34080=VERTEX_POINT('',#214498);
#34081=VERTEX_POINT('',#214503);
#34082=VERTEX_POINT('',#214508);
#34083=VERTEX_POINT('',#214510);
#34084=VERTEX_POINT('',#214512);
#34085=VERTEX_POINT('',#214524);
#34086=VERTEX_POINT('',#214543);
#34087=VERTEX_POINT('',#214544);
#34088=VERTEX_POINT('',#214598);
#34089=VERTEX_POINT('',#214600);
#34090=VERTEX_POINT('',#214670);
#34091=VERTEX_POINT('',#214671);
#34092=VERTEX_POINT('',#214768);
#34093=VERTEX_POINT('',#214770);
#34094=VERTEX_POINT('',#214832);
#34095=VERTEX_POINT('',#214857);
#34096=VERTEX_POINT('',#214871);
#34097=VERTEX_POINT('',#214873);
#34098=VERTEX_POINT('',#214882);
#34099=VERTEX_POINT('',#214893);
#34100=VERTEX_POINT('',#214895);
#34101=VERTEX_POINT('',#214897);
#34102=VERTEX_POINT('',#214902);
#34103=VERTEX_POINT('',#214916);
#34104=VERTEX_POINT('',#214921);
#34105=VERTEX_POINT('',#214926);
#34106=VERTEX_POINT('',#214928);
#34107=VERTEX_POINT('',#214930);
#34108=VERTEX_POINT('',#214977);
#34109=VERTEX_POINT('',#214986);
#34110=VERTEX_POINT('',#215008);
#34111=VERTEX_POINT('',#215115);
#34112=VERTEX_POINT('',#215203);
#34113=VERTEX_POINT('',#215221);
#34114=VERTEX_POINT('',#215251);
#34115=VERTEX_POINT('',#215253);
#34116=VERTEX_POINT('',#215265);
#34117=VERTEX_POINT('',#215277);
#34118=VERTEX_POINT('',#215279);
#34119=VERTEX_POINT('',#215281);
#34120=VERTEX_POINT('',#215353);
#34121=VERTEX_POINT('',#215354);
#34122=VERTEX_POINT('',#215659);
#34123=VERTEX_POINT('',#215664);
#34124=VERTEX_POINT('',#215669);
#34125=VERTEX_POINT('',#215671);
#34126=VERTEX_POINT('',#215673);
#34127=VERTEX_POINT('',#215685);
#34128=VERTEX_POINT('',#215696);
#34129=VERTEX_POINT('',#215709);
#34130=VERTEX_POINT('',#215730);
#34131=VERTEX_POINT('',#215732);
#34132=VERTEX_POINT('',#215737);
#34133=VERTEX_POINT('',#215743);
#34134=VERTEX_POINT('',#215758);
#34135=VERTEX_POINT('',#215777);
#34136=VERTEX_POINT('',#215784);
#34137=VERTEX_POINT('',#215786);
#34138=VERTEX_POINT('',#215797);
#34139=VERTEX_POINT('',#215804);
#34140=VERTEX_POINT('',#215805);
#34141=VERTEX_POINT('',#215810);
#34142=VERTEX_POINT('',#215827);
#34143=VERTEX_POINT('',#215829);
#34144=VERTEX_POINT('',#215835);
#34145=VERTEX_POINT('',#215850);
#34146=VERTEX_POINT('',#215861);
#34147=VERTEX_POINT('',#215865);
#34148=VERTEX_POINT('',#215872);
#34149=VERTEX_POINT('',#215873);
#34150=VERTEX_POINT('',#215878);
#34151=VERTEX_POINT('',#215933);
#34152=VERTEX_POINT('',#215995);
#34153=VERTEX_POINT('',#215997);
#34154=VERTEX_POINT('',#216012);
#34155=VERTEX_POINT('',#216014);
#34156=VERTEX_POINT('',#216027);
#34157=VERTEX_POINT('',#216029);
#34158=VERTEX_POINT('',#216036);
#34159=VERTEX_POINT('',#216038);
#34160=VERTEX_POINT('',#216042);
#34161=VERTEX_POINT('',#216043);
#34162=VERTEX_POINT('',#216048);
#34163=VERTEX_POINT('',#216100);
#34164=VERTEX_POINT('',#216102);
#34165=VERTEX_POINT('',#216106);
#34166=VERTEX_POINT('',#216108);
#34167=VERTEX_POINT('',#216117);
#34168=VERTEX_POINT('',#216125);
#34169=VERTEX_POINT('',#216127);
#34170=VERTEX_POINT('',#216131);
#34171=VERTEX_POINT('',#216132);
#34172=VERTEX_POINT('',#216143);
#34173=VERTEX_POINT('',#216151);
#34174=VERTEX_POINT('',#216153);
#34175=VERTEX_POINT('',#216168);
#34176=VERTEX_POINT('',#216169);
#34177=VERTEX_POINT('',#216177);
#34178=VERTEX_POINT('',#216179);
#34179=VERTEX_POINT('',#216183);
#34180=VERTEX_POINT('',#216232);
#34181=VERTEX_POINT('',#216234);
#34182=VERTEX_POINT('',#216238);
#34183=VERTEX_POINT('',#216239);
#34184=VERTEX_POINT('',#216241);
#34185=VERTEX_POINT('',#216243);
#34186=VERTEX_POINT('',#216247);
#34187=VERTEX_POINT('',#216249);
#34188=VERTEX_POINT('',#216253);
#34189=VERTEX_POINT('',#216255);
#34190=VERTEX_POINT('',#216259);
#34191=VERTEX_POINT('',#216260);
#34192=VERTEX_POINT('',#216262);
#34193=VERTEX_POINT('',#216267);
#34194=VERTEX_POINT('',#216272);
#34195=VERTEX_POINT('',#216290);
#34196=VERTEX_POINT('',#216329);
#34197=VERTEX_POINT('',#216403);
#34198=VERTEX_POINT('',#216454);
#34199=VERTEX_POINT('',#216466);
#34200=VERTEX_POINT('',#216470);
#34201=VERTEX_POINT('',#216516);
#34202=VERTEX_POINT('',#216544);
#34203=VERTEX_POINT('',#216548);
#34204=VERTEX_POINT('',#216621);
#34205=VERTEX_POINT('',#216664);
#34206=VERTEX_POINT('',#216666);
#34207=VERTEX_POINT('',#216671);
#34208=VERTEX_POINT('',#216672);
#34209=VERTEX_POINT('',#216675);
#34210=VERTEX_POINT('',#216692);
#34211=VERTEX_POINT('',#216694);
#34212=VERTEX_POINT('',#216698);
#34213=VERTEX_POINT('',#216702);
#34214=VERTEX_POINT('',#216706);
#34215=VERTEX_POINT('',#216710);
#34216=VERTEX_POINT('',#216714);
#34217=VERTEX_POINT('',#216732);
#34218=VERTEX_POINT('',#216736);
#34219=VERTEX_POINT('',#216740);
#34220=VERTEX_POINT('',#216744);
#34221=VERTEX_POINT('',#216750);
#34222=VERTEX_POINT('',#216759);
#34223=VERTEX_POINT('',#216763);
#34224=VERTEX_POINT('',#216764);
#34225=VERTEX_POINT('',#216766);
#34226=VERTEX_POINT('',#216768);
#34227=VERTEX_POINT('',#216961);
#34228=VERTEX_POINT('',#216966);
#34229=VERTEX_POINT('',#216968);
#34230=VERTEX_POINT('',#216972);
#34231=VERTEX_POINT('',#216974);
#34232=VERTEX_POINT('',#216978);
#34233=VERTEX_POINT('',#217037);
#34234=VERTEX_POINT('',#217042);
#34235=VERTEX_POINT('',#217044);
#34236=VERTEX_POINT('',#217057);
#34237=VERTEX_POINT('',#217058);
#34238=VERTEX_POINT('',#217063);
#34239=VERTEX_POINT('',#217064);
#34240=VERTEX_POINT('',#217066);
#34241=VERTEX_POINT('',#217071);
#34242=VERTEX_POINT('',#217076);
#34243=VERTEX_POINT('',#217078);
#34244=VERTEX_POINT('',#217085);
#34245=VERTEX_POINT('',#217089);
#34246=VERTEX_POINT('',#217095);
#34247=VERTEX_POINT('',#217101);
#34248=VERTEX_POINT('',#217105);
#34249=VERTEX_POINT('',#217106);
#34250=VERTEX_POINT('',#217108);
#34251=VERTEX_POINT('',#217110);
#34252=VERTEX_POINT('',#217112);
#34253=VERTEX_POINT('',#217200);
#34254=VERTEX_POINT('',#217201);
#34255=VERTEX_POINT('',#217206);
#34256=VERTEX_POINT('',#217210);
#34257=VERTEX_POINT('',#217216);
#34258=VERTEX_POINT('',#217217);
#34259=VERTEX_POINT('',#217262);
#34260=VERTEX_POINT('',#217263);
#34261=VERTEX_POINT('',#217265);
#34262=VERTEX_POINT('',#217267);
#34263=VERTEX_POINT('',#217284);
#34264=VERTEX_POINT('',#217288);
#34265=VERTEX_POINT('',#217293);
#34266=VERTEX_POINT('',#217299);
#34267=VERTEX_POINT('',#217305);
#34268=VERTEX_POINT('',#217310);
#34269=VERTEX_POINT('',#217314);
#34270=VERTEX_POINT('',#217591);
#34271=VERTEX_POINT('',#217613);
#34272=VERTEX_POINT('',#217617);
#34273=VERTEX_POINT('',#217622);
#34274=VERTEX_POINT('',#217624);
#34275=VERTEX_POINT('',#217630);
#34276=VERTEX_POINT('',#217631);
#34277=VERTEX_POINT('',#217633);
#34278=VERTEX_POINT('',#217641);
#34279=VERTEX_POINT('',#217643);
#34280=VERTEX_POINT('',#217688);
#34281=VERTEX_POINT('',#217694);
#34282=VERTEX_POINT('',#217696);
#34283=VERTEX_POINT('',#217741);
#34284=VERTEX_POINT('',#217742);
#34285=VERTEX_POINT('',#217808);
#34286=VERTEX_POINT('',#217922);
#34287=VERTEX_POINT('',#217928);
#34288=VERTEX_POINT('',#217977);
#34289=VERTEX_POINT('',#217983);
#34290=VERTEX_POINT('',#218079);
#34291=VERTEX_POINT('',#218152);
#34292=VERTEX_POINT('',#218159);
#34293=VERTEX_POINT('',#218163);
#34294=VERTEX_POINT('',#218347);
#34295=VERTEX_POINT('',#218356);
#34296=VERTEX_POINT('',#218401);
#34297=VERTEX_POINT('',#218559);
#34298=VERTEX_POINT('',#218647);
#34299=VERTEX_POINT('',#218777);
#34300=VERTEX_POINT('',#218778);
#34301=VERTEX_POINT('',#218951);
#34302=VERTEX_POINT('',#218952);
#34303=VERTEX_POINT('',#218972);
#34304=VERTEX_POINT('',#219002);
#34305=VERTEX_POINT('',#219151);
#34306=VERTEX_POINT('',#219160);
#34307=VERTEX_POINT('',#219209);
#34308=VERTEX_POINT('',#219339);
#34309=VERTEX_POINT('',#219474);
#34310=VERTEX_POINT('',#219502);
#34311=VERTEX_POINT('',#219673);
#34312=VERTEX_POINT('',#219674);
#34313=VERTEX_POINT('',#219676);
#34314=VERTEX_POINT('',#219678);
#34315=VERTEX_POINT('',#219682);
#34316=VERTEX_POINT('',#219684);
#34317=VERTEX_POINT('',#219688);
#34318=VERTEX_POINT('',#219690);
#34319=VERTEX_POINT('',#219697);
#34320=VERTEX_POINT('',#219701);
#34321=VERTEX_POINT('',#219702);
#34322=VERTEX_POINT('',#219705);
#34323=VERTEX_POINT('',#219748);
#34324=VERTEX_POINT('',#219800);
#34325=VERTEX_POINT('',#219802);
#34326=VERTEX_POINT('',#219836);
#34327=VERTEX_POINT('',#219838);
#34328=VERTEX_POINT('',#219840);
#34329=VERTEX_POINT('',#219859);
#34330=VERTEX_POINT('',#219892);
#34331=VERTEX_POINT('',#219909);
#34332=VERTEX_POINT('',#219910);
#34333=VERTEX_POINT('',#219913);
#34334=VERTEX_POINT('',#219915);
#34335=VERTEX_POINT('',#219934);
#34336=VERTEX_POINT('',#219977);
#34337=VERTEX_POINT('',#220089);
#34338=VERTEX_POINT('',#220093);
#34339=VERTEX_POINT('',#220097);
#34340=VERTEX_POINT('',#220099);
#34341=VERTEX_POINT('',#220101);
#34342=VERTEX_POINT('',#220108);
#34343=VERTEX_POINT('',#220110);
#34344=VERTEX_POINT('',#220153);
#34345=VERTEX_POINT('',#220197);
#34346=VERTEX_POINT('',#220233);
#34347=VERTEX_POINT('',#220248);
#34348=VERTEX_POINT('',#220250);
#34349=VERTEX_POINT('',#220252);
#34350=VERTEX_POINT('',#220254);
#34351=VERTEX_POINT('',#220284);
#34352=VERTEX_POINT('',#220327);
#34353=VERTEX_POINT('',#220361);
#34354=VERTEX_POINT('',#220366);
#34355=VERTEX_POINT('',#220369);
#34356=VERTEX_POINT('',#220374);
#34357=VERTEX_POINT('',#220377);
#34358=VERTEX_POINT('',#220409);
#34359=VERTEX_POINT('',#220419);
#34360=VERTEX_POINT('',#220423);
#34361=VERTEX_POINT('',#220424);
#34362=VERTEX_POINT('',#220427);
#34363=VERTEX_POINT('',#220431);
#34364=VERTEX_POINT('',#220432);
#34365=VERTEX_POINT('',#220435);
#34366=VERTEX_POINT('',#220439);
#34367=VERTEX_POINT('',#220444);
#34368=VERTEX_POINT('',#220446);
#34369=VERTEX_POINT('',#220448);
#34370=VERTEX_POINT('',#220467);
#34371=VERTEX_POINT('',#220468);
#34372=VERTEX_POINT('',#220523);
#34373=VERTEX_POINT('',#220558);
#34374=VERTEX_POINT('',#220565);
#34375=VERTEX_POINT('',#220567);
#34376=VERTEX_POINT('',#220569);
#34377=VERTEX_POINT('',#220572);
#34378=VERTEX_POINT('',#220577);
#34379=VERTEX_POINT('',#220579);
#34380=VERTEX_POINT('',#220589);
#34381=VERTEX_POINT('',#220591);
#34382=VERTEX_POINT('',#220595);
#34383=VERTEX_POINT('',#220596);
#34384=VERTEX_POINT('',#220599);
#34385=VERTEX_POINT('',#220642);
#34386=VERTEX_POINT('',#220724);
#34387=VERTEX_POINT('',#220741);
#34388=VERTEX_POINT('',#220743);
#34389=VERTEX_POINT('',#220745);
#34390=VERTEX_POINT('',#220749);
#34391=VERTEX_POINT('',#220753);
#34392=VERTEX_POINT('',#220754);
#34393=VERTEX_POINT('',#220757);
#34394=VERTEX_POINT('',#220762);
#34395=VERTEX_POINT('',#220766);
#34396=VERTEX_POINT('',#220768);
#34397=VERTEX_POINT('',#220770);
#34398=VERTEX_POINT('',#220775);
#34399=VERTEX_POINT('',#220777);
#34400=VERTEX_POINT('',#220781);
#34401=VERTEX_POINT('',#220783);
#34402=VERTEX_POINT('',#220788);
#34403=VERTEX_POINT('',#220789);
#34404=VERTEX_POINT('',#220792);
#34405=VERTEX_POINT('',#220796);
#34406=VERTEX_POINT('',#220800);
#34407=VERTEX_POINT('',#220804);
#34408=VERTEX_POINT('',#220806);
#34409=VERTEX_POINT('',#220808);
#34410=VERTEX_POINT('',#220810);
#34411=VERTEX_POINT('',#220815);
#34412=VERTEX_POINT('',#220822);
#34413=VERTEX_POINT('',#220824);
#34414=VERTEX_POINT('',#220828);
#34415=VERTEX_POINT('',#220829);
#34416=VERTEX_POINT('',#220833);
#34417=VERTEX_POINT('',#220837);
#34418=VERTEX_POINT('',#220842);
#34419=VERTEX_POINT('',#220844);
#34420=VERTEX_POINT('',#220848);
#34421=VERTEX_POINT('',#220852);
#34422=VERTEX_POINT('',#220853);
#34423=VERTEX_POINT('',#220855);
#34424=VERTEX_POINT('',#220857);
#34425=VERTEX_POINT('',#220861);
#34426=VERTEX_POINT('',#220863);
#34427=VERTEX_POINT('',#220870);
#34428=VERTEX_POINT('',#220872);
#34429=VERTEX_POINT('',#220886);
#34430=VERTEX_POINT('',#220888);
#34431=VERTEX_POINT('',#220893);
#34432=VERTEX_POINT('',#220916);
#34433=VERTEX_POINT('',#220930);
#34434=VERTEX_POINT('',#220934);
#34435=VERTEX_POINT('',#220947);
#34436=VERTEX_POINT('',#220956);
#34437=VERTEX_POINT('',#220963);
#34438=VERTEX_POINT('',#220979);
#34439=VERTEX_POINT('',#220989);
#34440=VERTEX_POINT('',#221030);
#34441=VERTEX_POINT('',#221049);
#34442=VERTEX_POINT('',#221099);
#34443=VERTEX_POINT('',#221116);
#34444=VERTEX_POINT('',#221261);
#34445=VERTEX_POINT('',#221265);
#34446=VERTEX_POINT('',#221269);
#34447=VERTEX_POINT('',#221302);
#34448=VERTEX_POINT('',#221306);
#34449=VERTEX_POINT('',#221310);
#34450=VERTEX_POINT('',#221314);
#34451=VERTEX_POINT('',#221321);
#34452=VERTEX_POINT('',#221322);
#34453=VERTEX_POINT('',#221324);
#34454=VERTEX_POINT('',#221326);
#34455=VERTEX_POINT('',#221330);
#34456=VERTEX_POINT('',#221334);
#34457=VERTEX_POINT('',#221335);
#34458=VERTEX_POINT('',#221337);
#34459=VERTEX_POINT('',#221339);
#34460=VERTEX_POINT('',#221505);
#34461=VERTEX_POINT('',#221506);
#34462=VERTEX_POINT('',#221508);
#34463=VERTEX_POINT('',#221579);
#34464=VERTEX_POINT('',#221637);
#34465=VERTEX_POINT('',#221638);
#34466=VERTEX_POINT('',#221640);
#34467=VERTEX_POINT('',#221708);
#34468=VERTEX_POINT('',#221712);
#34469=VERTEX_POINT('',#221713);
#34470=VERTEX_POINT('',#221718);
#34471=VERTEX_POINT('',#221722);
#34472=VERTEX_POINT('',#221783);
#34473=VERTEX_POINT('',#221817);
#34474=VERTEX_POINT('',#221818);
#34475=VERTEX_POINT('',#221866);
#34476=VERTEX_POINT('',#222101);
#34477=VERTEX_POINT('',#222102);
#34478=VERTEX_POINT('',#222116);
#34479=VERTEX_POINT('',#222172);
#34480=VERTEX_POINT('',#222174);
#34481=VERTEX_POINT('',#222176);
#34482=VERTEX_POINT('',#222347);
#34483=VERTEX_POINT('',#222348);
#34484=VERTEX_POINT('',#222388);
#34485=VERTEX_POINT('',#222443);
#34486=VERTEX_POINT('',#222445);
#34487=VERTEX_POINT('',#222574);
#34488=VERTEX_POINT('',#222657);
#34489=VERTEX_POINT('',#222658);
#34490=VERTEX_POINT('',#222714);
#34491=VERTEX_POINT('',#222725);
#34492=VERTEX_POINT('',#222842);
#34493=VERTEX_POINT('',#222888);
#34494=VERTEX_POINT('',#222964);
#34495=VERTEX_POINT('',#222965);
#34496=VERTEX_POINT('',#222972);
#34497=VERTEX_POINT('',#222973);
#34498=VERTEX_POINT('',#222975);
#34499=VERTEX_POINT('',#222977);
#34500=VERTEX_POINT('',#222981);
#34501=VERTEX_POINT('',#222982);
#34502=VERTEX_POINT('',#222984);
#34503=VERTEX_POINT('',#222986);
#34504=VERTEX_POINT('',#222990);
#34505=VERTEX_POINT('',#222992);
#34506=VERTEX_POINT('',#222995);
#34507=VERTEX_POINT('',#222999);
#34508=VERTEX_POINT('',#223007);
#34509=VERTEX_POINT('',#223008);
#34510=VERTEX_POINT('',#223010);
#34511=VERTEX_POINT('',#223014);
#34512=VERTEX_POINT('',#223015);
#34513=VERTEX_POINT('',#223017);
#34514=VERTEX_POINT('',#223040);
#34515=VERTEX_POINT('',#223042);
#34516=VERTEX_POINT('',#223044);
#34517=VERTEX_POINT('',#223046);
#34518=VERTEX_POINT('',#223135);
#34519=VERTEX_POINT('',#223137);
#34520=VERTEX_POINT('',#223165);
#34521=VERTEX_POINT('',#223167);
#34522=VERTEX_POINT('',#223222);
#34523=VERTEX_POINT('',#223226);
#34524=VERTEX_POINT('',#223258);
#34525=VERTEX_POINT('',#223290);
#34526=VERTEX_POINT('',#223386);
#34527=VERTEX_POINT('',#223447);
#34528=VERTEX_POINT('',#223448);
#34529=VERTEX_POINT('',#223450);
#34530=VERTEX_POINT('',#223500);
#34531=VERTEX_POINT('',#223502);
#34532=VERTEX_POINT('',#223506);
#34533=VERTEX_POINT('',#223507);
#34534=VERTEX_POINT('',#223509);
#34535=VERTEX_POINT('',#223511);
#34536=VERTEX_POINT('',#223513);
#34537=VERTEX_POINT('',#223517);
#34538=VERTEX_POINT('',#223518);
#34539=VERTEX_POINT('',#223520);
#34540=VERTEX_POINT('',#223540);
#34541=VERTEX_POINT('',#223541);
#34542=VERTEX_POINT('',#223549);
#34543=VERTEX_POINT('',#223550);
#34544=VERTEX_POINT('',#223555);
#34545=VERTEX_POINT('',#223557);
#34546=VERTEX_POINT('',#223561);
#34547=VERTEX_POINT('',#223563);
#34548=VERTEX_POINT('',#223606);
#34549=VERTEX_POINT('',#223608);
#34550=VERTEX_POINT('',#223610);
#34551=VERTEX_POINT('',#223650);
#34552=VERTEX_POINT('',#223654);
#34553=VERTEX_POINT('',#223689);
#34554=VERTEX_POINT('',#223691);
#34555=VERTEX_POINT('',#223707);
#34556=VERTEX_POINT('',#223708);
#34557=VERTEX_POINT('',#223729);
#34558=VERTEX_POINT('',#223736);
#34559=VERTEX_POINT('',#223738);
#34560=VERTEX_POINT('',#223965);
#34561=VERTEX_POINT('',#224015);
#34562=VERTEX_POINT('',#224017);
#34563=VERTEX_POINT('',#224019);
#34564=VERTEX_POINT('',#224026);
#34565=VERTEX_POINT('',#224030);
#34566=VERTEX_POINT('',#224037);
#34567=VERTEX_POINT('',#224042);
#34568=VERTEX_POINT('',#224107);
#34569=VERTEX_POINT('',#224109);
#34570=VERTEX_POINT('',#224128);
#34571=VERTEX_POINT('',#224160);
#34572=VERTEX_POINT('',#224169);
#34573=VERTEX_POINT('',#224257);
#34574=VERTEX_POINT('',#224258);
#34575=VERTEX_POINT('',#224263);
#34576=VERTEX_POINT('',#224264);
#34577=VERTEX_POINT('',#224266);
#34578=VERTEX_POINT('',#224268);
#34579=VERTEX_POINT('',#224274);
#34580=VERTEX_POINT('',#224294);
#34581=VERTEX_POINT('',#224371);
#34582=VERTEX_POINT('',#224373);
#34583=VERTEX_POINT('',#224380);
#34584=VERTEX_POINT('',#224400);
#34585=VERTEX_POINT('',#224452);
#34586=VERTEX_POINT('',#224459);
#34587=VERTEX_POINT('',#224463);
#34588=VERTEX_POINT('',#224467);
#34589=VERTEX_POINT('',#224469);
#34590=VERTEX_POINT('',#224473);
#34591=VERTEX_POINT('',#224474);
#34592=VERTEX_POINT('',#224476);
#34593=VERTEX_POINT('',#224478);
#34594=VERTEX_POINT('',#224482);
#34595=VERTEX_POINT('',#224496);
#34596=VERTEX_POINT('',#224498);
#34597=VERTEX_POINT('',#224500);
#34598=VERTEX_POINT('',#224502);
#34599=VERTEX_POINT('',#224509);
#34600=VERTEX_POINT('',#224523);
#34601=VERTEX_POINT('',#224524);
#34602=VERTEX_POINT('',#224526);
#34603=VERTEX_POINT('',#224528);
#34604=VERTEX_POINT('',#224547);
#34605=VERTEX_POINT('',#224548);
#34606=VERTEX_POINT('',#224555);
#34607=VERTEX_POINT('',#224557);
#34608=VERTEX_POINT('',#224596);
#34609=VERTEX_POINT('',#224597);
#34610=VERTEX_POINT('',#224599);
#34611=VERTEX_POINT('',#224637);
#34612=VERTEX_POINT('',#224642);
#34613=VERTEX_POINT('',#224666);
#34614=VERTEX_POINT('',#224667);
#34615=VERTEX_POINT('',#224669);
#34616=VERTEX_POINT('',#224671);
#34617=VERTEX_POINT('',#224675);
#34618=VERTEX_POINT('',#224678);
#34619=VERTEX_POINT('',#224682);
#34620=VERTEX_POINT('',#224686);
#34621=VERTEX_POINT('',#224688);
#34622=VERTEX_POINT('',#224692);
#34623=VERTEX_POINT('',#224694);
#34624=VERTEX_POINT('',#224696);
#34625=VERTEX_POINT('',#224700);
#34626=VERTEX_POINT('',#224707);
#34627=VERTEX_POINT('',#224708);
#34628=VERTEX_POINT('',#224710);
#34629=VERTEX_POINT('',#224712);
#34630=VERTEX_POINT('',#224717);
#34631=VERTEX_POINT('',#224719);
#34632=VERTEX_POINT('',#224721);
#34633=VERTEX_POINT('',#224723);
#34634=VERTEX_POINT('',#224727);
#34635=VERTEX_POINT('',#224732);
#34636=VERTEX_POINT('',#224740);
#34637=VERTEX_POINT('',#224742);
#34638=VERTEX_POINT('',#224744);
#34639=VERTEX_POINT('',#224751);
#34640=VERTEX_POINT('',#224755);
#34641=VERTEX_POINT('',#224756);
#34642=VERTEX_POINT('',#224758);
#34643=VERTEX_POINT('',#224761);
#34644=VERTEX_POINT('',#224768);
#34645=VERTEX_POINT('',#224770);
#34646=VERTEX_POINT('',#224774);
#34647=VERTEX_POINT('',#224776);
#34648=VERTEX_POINT('',#224780);
#34649=VERTEX_POINT('',#224781);
#34650=VERTEX_POINT('',#224783);
#34651=VERTEX_POINT('',#224785);
#34652=VERTEX_POINT('',#224788);
#34653=VERTEX_POINT('',#224790);
#34654=VERTEX_POINT('',#224794);
#34655=VERTEX_POINT('',#224795);
#34656=VERTEX_POINT('',#224797);
#34657=VERTEX_POINT('',#224799);
#34658=VERTEX_POINT('',#224818);
#34659=VERTEX_POINT('',#224820);
#34660=VERTEX_POINT('',#224824);
#34661=VERTEX_POINT('',#224826);
#34662=VERTEX_POINT('',#224830);
#34663=VERTEX_POINT('',#224832);
#34664=VERTEX_POINT('',#224872);
#34665=VERTEX_POINT('',#224876);
#34666=VERTEX_POINT('',#224878);
#34667=VERTEX_POINT('',#224897);
#34668=VERTEX_POINT('',#224898);
#34669=VERTEX_POINT('',#224900);
#34670=VERTEX_POINT('',#224902);
#34671=VERTEX_POINT('',#224925);
#34672=VERTEX_POINT('',#225001);
#34673=VERTEX_POINT('',#225003);
#34674=VERTEX_POINT('',#225505);
#34675=VERTEX_POINT('',#225544);
#34676=VERTEX_POINT('',#225634);
#34677=VERTEX_POINT('',#225638);
#34678=VERTEX_POINT('',#225640);
#34679=VERTEX_POINT('',#225643);
#34680=VERTEX_POINT('',#225645);
#34681=VERTEX_POINT('',#225649);
#34682=VERTEX_POINT('',#225651);
#34683=VERTEX_POINT('',#225656);
#34684=VERTEX_POINT('',#225658);
#34685=VERTEX_POINT('',#225705);
#34686=VERTEX_POINT('',#225723);
#34687=VERTEX_POINT('',#225728);
#34688=VERTEX_POINT('',#225730);
#34689=VERTEX_POINT('',#225763);
#34690=VERTEX_POINT('',#225765);
#34691=VERTEX_POINT('',#225804);
#34692=VERTEX_POINT('',#225821);
#34693=VERTEX_POINT('',#225841);
#34694=VERTEX_POINT('',#225942);
#34695=VERTEX_POINT('',#225943);
#34696=VERTEX_POINT('',#225945);
#34697=VERTEX_POINT('',#225947);
#34698=VERTEX_POINT('',#225951);
#34699=VERTEX_POINT('',#225952);
#34700=VERTEX_POINT('',#225954);
#34701=VERTEX_POINT('',#225956);
#34702=VERTEX_POINT('',#225958);
#34703=VERTEX_POINT('',#225960);
#34704=VERTEX_POINT('',#225962);
#34705=VERTEX_POINT('',#225966);
#34706=VERTEX_POINT('',#225967);
#34707=VERTEX_POINT('',#225969);
#34708=VERTEX_POINT('',#225971);
#34709=VERTEX_POINT('',#225973);
#34710=VERTEX_POINT('',#225975);
#34711=VERTEX_POINT('',#225977);
#34712=VERTEX_POINT('',#225979);
#34713=VERTEX_POINT('',#225981);
#34714=VERTEX_POINT('',#225983);
#34715=VERTEX_POINT('',#225987);
#34716=VERTEX_POINT('',#225988);
#34717=VERTEX_POINT('',#225990);
#34718=VERTEX_POINT('',#225992);
#34719=VERTEX_POINT('',#225994);
#34720=VERTEX_POINT('',#225996);
#34721=VERTEX_POINT('',#226000);
#34722=VERTEX_POINT('',#226001);
#34723=VERTEX_POINT('',#226003);
#34724=VERTEX_POINT('',#226005);
#34725=VERTEX_POINT('',#226007);
#34726=VERTEX_POINT('',#226009);
#34727=VERTEX_POINT('',#226011);
#34728=VERTEX_POINT('',#226015);
#34729=VERTEX_POINT('',#226016);
#34730=VERTEX_POINT('',#226018);
#34731=VERTEX_POINT('',#226020);
#34732=VERTEX_POINT('',#226022);
#34733=VERTEX_POINT('',#226024);
#34734=VERTEX_POINT('',#226028);
#34735=VERTEX_POINT('',#226029);
#34736=VERTEX_POINT('',#226031);
#34737=VERTEX_POINT('',#226033);
#34738=VERTEX_POINT('',#226035);
#34739=VERTEX_POINT('',#226037);
#34740=VERTEX_POINT('',#226041);
#34741=VERTEX_POINT('',#226054);
#34742=VERTEX_POINT('',#226106);
#34743=VERTEX_POINT('',#226107);
#34744=VERTEX_POINT('',#226109);
#34745=VERTEX_POINT('',#226111);
#34746=VERTEX_POINT('',#226113);
#34747=VERTEX_POINT('',#226115);
#34748=VERTEX_POINT('',#226119);
#34749=VERTEX_POINT('',#226121);
#34750=VERTEX_POINT('',#226131);
#34751=VERTEX_POINT('',#226165);
#34752=VERTEX_POINT('',#226166);
#34753=VERTEX_POINT('',#226243);
#34754=VERTEX_POINT('',#226245);
#34755=VERTEX_POINT('',#226247);
#34756=VERTEX_POINT('',#226249);
#34757=VERTEX_POINT('',#226251);
#34758=VERTEX_POINT('',#226298);
#34759=VERTEX_POINT('',#226327);
#34760=VERTEX_POINT('',#226407);
#34761=VERTEX_POINT('',#226441);
#34762=VERTEX_POINT('',#226443);
#34763=VERTEX_POINT('',#226450);
#34764=VERTEX_POINT('',#226451);
#34765=VERTEX_POINT('',#226453);
#34766=VERTEX_POINT('',#226458);
#34767=VERTEX_POINT('',#226460);
#34768=VERTEX_POINT('',#226484);
#34769=VERTEX_POINT('',#226501);
#34770=VERTEX_POINT('',#226515);
#34771=VERTEX_POINT('',#226521);
#34772=VERTEX_POINT('',#226525);
#34773=VERTEX_POINT('',#226529);
#34774=VERTEX_POINT('',#226530);
#34775=VERTEX_POINT('',#226532);
#34776=VERTEX_POINT('',#226534);
#34777=VERTEX_POINT('',#226538);
#34778=VERTEX_POINT('',#226540);
#34779=VERTEX_POINT('',#226544);
#34780=VERTEX_POINT('',#226549);
#34781=VERTEX_POINT('',#226555);
#34782=VERTEX_POINT('',#226556);
#34783=VERTEX_POINT('',#226570);
#34784=VERTEX_POINT('',#226572);
#34785=VERTEX_POINT('',#226587);
#34786=VERTEX_POINT('',#226589);
#34787=VERTEX_POINT('',#226591);
#34788=VERTEX_POINT('',#226593);
#34789=VERTEX_POINT('',#226602);
#34790=VERTEX_POINT('',#226606);
#34791=VERTEX_POINT('',#226610);
#34792=VERTEX_POINT('',#226614);
#34793=VERTEX_POINT('',#226615);
#34794=VERTEX_POINT('',#226617);
#34795=VERTEX_POINT('',#226619);
#34796=VERTEX_POINT('',#226623);
#34797=VERTEX_POINT('',#226624);
#34798=VERTEX_POINT('',#226626);
#34799=VERTEX_POINT('',#226628);
#34800=VERTEX_POINT('',#226630);
#34801=VERTEX_POINT('',#226632);
#34802=VERTEX_POINT('',#226636);
#34803=VERTEX_POINT('',#226638);
#34804=VERTEX_POINT('',#226640);
#34805=VERTEX_POINT('',#226642);
#34806=VERTEX_POINT('',#226646);
#34807=VERTEX_POINT('',#226648);
#34808=VERTEX_POINT('',#226650);
#34809=VERTEX_POINT('',#226652);
#34810=VERTEX_POINT('',#226656);
#34811=VERTEX_POINT('',#226658);
#34812=VERTEX_POINT('',#226662);
#34813=VERTEX_POINT('',#226664);
#34814=VERTEX_POINT('',#226668);
#34815=VERTEX_POINT('',#226670);
#34816=VERTEX_POINT('',#226674);
#34817=VERTEX_POINT('',#226678);
#34818=VERTEX_POINT('',#226685);
#34819=VERTEX_POINT('',#226687);
#34820=VERTEX_POINT('',#226740);
#34821=VERTEX_POINT('',#226812);
#34822=VERTEX_POINT('',#226814);
#34823=VERTEX_POINT('',#226818);
#34824=VERTEX_POINT('',#226820);
#34825=VERTEX_POINT('',#226822);
#34826=VERTEX_POINT('',#226885);
#34827=VERTEX_POINT('',#226903);
#34828=VERTEX_POINT('',#226946);
#34829=VERTEX_POINT('',#227073);
#34830=VERTEX_POINT('',#227137);
#34831=VERTEX_POINT('',#227201);
#34832=VERTEX_POINT('',#227224);
#34833=VERTEX_POINT('',#227225);
#34834=VERTEX_POINT('',#227230);
#34835=VERTEX_POINT('',#227256);
#34836=VERTEX_POINT('',#227257);
#34837=VERTEX_POINT('',#227268);
#34838=VERTEX_POINT('',#227272);
#34839=VERTEX_POINT('',#227291);
#34840=VERTEX_POINT('',#227293);
#34841=VERTEX_POINT('',#227316);
#34842=VERTEX_POINT('',#227335);
#34843=VERTEX_POINT('',#227354);
#34844=VERTEX_POINT('',#227474);
#34845=VERTEX_POINT('',#227476);
#34846=VERTEX_POINT('',#227480);
#34847=VERTEX_POINT('',#227482);
#34848=VERTEX_POINT('',#227486);
#34849=VERTEX_POINT('',#227487);
#34850=VERTEX_POINT('',#227489);
#34851=VERTEX_POINT('',#227491);
#34852=VERTEX_POINT('',#227495);
#34853=VERTEX_POINT('',#227500);
#34854=VERTEX_POINT('',#227504);
#34855=VERTEX_POINT('',#227508);
#34856=VERTEX_POINT('',#227512);
#34857=VERTEX_POINT('',#227516);
#34858=VERTEX_POINT('',#227520);
#34859=VERTEX_POINT('',#227522);
#34860=VERTEX_POINT('',#227526);
#34861=VERTEX_POINT('',#227533);
#34862=VERTEX_POINT('',#227537);
#34863=VERTEX_POINT('',#227550);
#34864=VERTEX_POINT('',#227554);
#34865=VERTEX_POINT('',#227559);
#34866=VERTEX_POINT('',#227563);
#34867=VERTEX_POINT('',#227567);
#34868=VERTEX_POINT('',#227571);
#34869=VERTEX_POINT('',#227575);
#34870=VERTEX_POINT('',#227579);
#34871=VERTEX_POINT('',#227583);
#34872=VERTEX_POINT('',#227585);
#34873=VERTEX_POINT('',#227589);
#34874=VERTEX_POINT('',#227593);
#34875=VERTEX_POINT('',#227597);
#34876=VERTEX_POINT('',#227610);
#34877=VERTEX_POINT('',#227614);
#34878=VERTEX_POINT('',#227619);
#34879=VERTEX_POINT('',#227623);
#34880=VERTEX_POINT('',#227625);
#34881=VERTEX_POINT('',#227632);
#34882=VERTEX_POINT('',#227634);
#34883=VERTEX_POINT('',#227638);
#34884=VERTEX_POINT('',#227640);
#34885=VERTEX_POINT('',#227647);
#34886=VERTEX_POINT('',#227651);
#34887=VERTEX_POINT('',#227653);
#34888=VERTEX_POINT('',#227657);
#34889=VERTEX_POINT('',#227659);
#34890=VERTEX_POINT('',#227666);
#34891=VERTEX_POINT('',#227670);
#34892=VERTEX_POINT('',#227674);
#34893=VERTEX_POINT('',#227678);
#34894=VERTEX_POINT('',#227680);
#34895=VERTEX_POINT('',#227684);
#34896=VERTEX_POINT('',#227686);
#34897=VERTEX_POINT('',#227690);
#34898=VERTEX_POINT('',#227692);
#34899=VERTEX_POINT('',#227694);
#34900=VERTEX_POINT('',#227697);
#34901=VERTEX_POINT('',#227726);
#34902=VERTEX_POINT('',#227727);
#34903=VERTEX_POINT('',#227734);
#34904=VERTEX_POINT('',#227796);
#34905=VERTEX_POINT('',#227798);
#34906=VERTEX_POINT('',#227825);
#34907=VERTEX_POINT('',#227826);
#34908=VERTEX_POINT('',#227840);
#34909=VERTEX_POINT('',#227911);
#34910=VERTEX_POINT('',#227918);
#34911=VERTEX_POINT('',#227925);
#34912=VERTEX_POINT('',#227941);
#34913=VERTEX_POINT('',#227950);
#34914=VERTEX_POINT('',#227952);
#34915=VERTEX_POINT('',#227956);
#34916=VERTEX_POINT('',#227960);
#34917=VERTEX_POINT('',#227966);
#34918=VERTEX_POINT('',#228057);
#34919=VERTEX_POINT('',#228059);
#34920=VERTEX_POINT('',#228061);
#34921=VERTEX_POINT('',#228150);
#34922=VERTEX_POINT('',#228154);
#34923=VERTEX_POINT('',#228245);
#34924=VERTEX_POINT('',#228625);
#34925=VERTEX_POINT('',#228703);
#34926=VERTEX_POINT('',#228705);
#34927=VERTEX_POINT('',#228707);
#34928=VERTEX_POINT('',#228813);
#34929=VERTEX_POINT('',#228814);
#34930=VERTEX_POINT('',#228873);
#34931=VERTEX_POINT('',#228875);
#34932=VERTEX_POINT('',#228916);
#34933=VERTEX_POINT('',#228923);
#34934=VERTEX_POINT('',#228924);
#34935=VERTEX_POINT('',#228926);
#34936=VERTEX_POINT('',#228928);
#34937=VERTEX_POINT('',#228932);
#34938=VERTEX_POINT('',#228933);
#34939=VERTEX_POINT('',#228935);
#34940=VERTEX_POINT('',#228937);
#34941=VERTEX_POINT('',#228941);
#34942=VERTEX_POINT('',#228943);
#34943=VERTEX_POINT('',#228947);
#34944=VERTEX_POINT('',#228951);
#34945=VERTEX_POINT('',#228953);
#34946=VERTEX_POINT('',#228957);
#34947=VERTEX_POINT('',#228964);
#34948=VERTEX_POINT('',#228968);
#34949=VERTEX_POINT('',#228969);
#34950=VERTEX_POINT('',#228971);
#34951=VERTEX_POINT('',#228973);
#34952=VERTEX_POINT('',#228978);
#34953=VERTEX_POINT('',#228996);
#34954=VERTEX_POINT('',#228997);
#34955=VERTEX_POINT('',#229020);
#34956=VERTEX_POINT('',#229041);
#34957=VERTEX_POINT('',#229047);
#34958=VERTEX_POINT('',#229050);
#34959=VERTEX_POINT('',#229054);
#34960=VERTEX_POINT('',#229058);
#34961=VERTEX_POINT('',#229063);
#34962=VERTEX_POINT('',#229067);
#34963=VERTEX_POINT('',#229069);
#34964=VERTEX_POINT('',#229071);
#34965=VERTEX_POINT('',#229075);
#34966=VERTEX_POINT('',#229076);
#34967=VERTEX_POINT('',#229078);
#34968=VERTEX_POINT('',#229080);
#34969=VERTEX_POINT('',#229087);
#34970=VERTEX_POINT('',#229089);
#34971=VERTEX_POINT('',#229093);
#34972=VERTEX_POINT('',#229098);
#34973=VERTEX_POINT('',#229102);
#34974=VERTEX_POINT('',#229106);
#34975=VERTEX_POINT('',#229110);
#34976=VERTEX_POINT('',#229111);
#34977=VERTEX_POINT('',#229113);
#34978=VERTEX_POINT('',#229115);
#34979=VERTEX_POINT('',#229124);
#34980=VERTEX_POINT('',#229125);
#34981=VERTEX_POINT('',#229127);
#34982=VERTEX_POINT('',#229129);
#34983=VERTEX_POINT('',#229133);
#34984=VERTEX_POINT('',#229135);
#34985=VERTEX_POINT('',#229139);
#34986=VERTEX_POINT('',#229144);
#34987=VERTEX_POINT('',#229160);
#34988=VERTEX_POINT('',#229162);
#34989=VERTEX_POINT('',#229213);
#34990=VERTEX_POINT('',#229214);
#34991=VERTEX_POINT('',#229292);
#34992=VERTEX_POINT('',#229309);
#34993=VERTEX_POINT('',#229601);
#34994=VERTEX_POINT('',#229603);
#34995=VERTEX_POINT('',#229770);
#34996=VERTEX_POINT('',#229771);
#34997=VERTEX_POINT('',#229800);
#34998=VERTEX_POINT('',#229871);
#34999=VERTEX_POINT('',#229882);
#35000=VERTEX_POINT('',#229883);
#35001=VERTEX_POINT('',#229891);
#35002=VERTEX_POINT('',#229893);
#35003=VERTEX_POINT('',#229949);
#35004=VERTEX_POINT('',#229953);
#35005=VERTEX_POINT('',#229955);
#35006=VERTEX_POINT('',#229991);
#35007=VERTEX_POINT('',#229995);
#35008=VERTEX_POINT('',#229997);
#35009=VERTEX_POINT('',#230004);
#35010=VERTEX_POINT('',#230005);
#35011=VERTEX_POINT('',#230010);
#35012=VERTEX_POINT('',#230011);
#35013=VERTEX_POINT('',#230013);
#35014=VERTEX_POINT('',#230015);
#35015=VERTEX_POINT('',#230017);
#35016=VERTEX_POINT('',#230024);
#35017=VERTEX_POINT('',#230025);
#35018=VERTEX_POINT('',#230033);
#35019=VERTEX_POINT('',#230035);
#35020=VERTEX_POINT('',#230042);
#35021=VERTEX_POINT('',#230043);
#35022=VERTEX_POINT('',#230045);
#35023=VERTEX_POINT('',#230047);
#35024=VERTEX_POINT('',#230051);
#35025=VERTEX_POINT('',#230056);
#35026=VERTEX_POINT('',#230057);
#35027=VERTEX_POINT('',#230059);
#35028=VERTEX_POINT('',#230061);
#35029=VERTEX_POINT('',#230065);
#35030=VERTEX_POINT('',#230066);
#35031=VERTEX_POINT('',#230068);
#35032=VERTEX_POINT('',#230070);
#35033=VERTEX_POINT('',#230075);
#35034=VERTEX_POINT('',#230077);
#35035=VERTEX_POINT('',#230079);
#35036=VERTEX_POINT('',#230081);
#35037=VERTEX_POINT('',#230085);
#35038=VERTEX_POINT('',#230087);
#35039=VERTEX_POINT('',#230091);
#35040=VERTEX_POINT('',#230092);
#35041=VERTEX_POINT('',#230094);
#35042=VERTEX_POINT('',#230096);
#35043=VERTEX_POINT('',#230100);
#35044=VERTEX_POINT('',#230101);
#35045=VERTEX_POINT('',#230103);
#35046=VERTEX_POINT('',#230105);
#35047=VERTEX_POINT('',#230111);
#35048=VERTEX_POINT('',#230115);
#35049=VERTEX_POINT('',#230117);
#35050=VERTEX_POINT('',#230125);
#35051=VERTEX_POINT('',#230127);
#35052=VERTEX_POINT('',#230134);
#35053=VERTEX_POINT('',#230154);
#35054=VERTEX_POINT('',#230177);
#35055=VERTEX_POINT('',#230192);
#35056=VERTEX_POINT('',#230199);
#35057=VERTEX_POINT('',#230253);
#35058=VERTEX_POINT('',#230254);
#35059=VERTEX_POINT('',#230358);
#35060=VERTEX_POINT('',#230370);
#35061=VERTEX_POINT('',#230374);
#35062=VERTEX_POINT('',#230462);
#35063=VERTEX_POINT('',#230505);
#35064=VERTEX_POINT('',#230512);
#35065=VERTEX_POINT('',#230521);
#35066=VERTEX_POINT('',#230526);
#35067=VERTEX_POINT('',#230532);
#35068=VERTEX_POINT('',#230538);
#35069=VERTEX_POINT('',#230544);
#35070=VERTEX_POINT('',#230548);
#35071=VERTEX_POINT('',#230556);
#35072=VERTEX_POINT('',#230557);
#35073=VERTEX_POINT('',#230562);
#35074=VERTEX_POINT('',#230563);
#35075=VERTEX_POINT('',#230565);
#35076=VERTEX_POINT('',#230567);
#35077=VERTEX_POINT('',#230571);
#35078=VERTEX_POINT('',#230573);
#35079=VERTEX_POINT('',#230579);
#35080=VERTEX_POINT('',#230581);
#35081=VERTEX_POINT('',#230584);
#35082=VERTEX_POINT('',#230588);
#35083=VERTEX_POINT('',#230590);
#35084=VERTEX_POINT('',#230595);
#35085=VERTEX_POINT('',#230720);
#35086=VERTEX_POINT('',#230736);
#35087=VERTEX_POINT('',#230740);
#35088=VERTEX_POINT('',#230744);
#35089=VERTEX_POINT('',#230748);
#35090=VERTEX_POINT('',#230752);
#35091=VERTEX_POINT('',#230756);
#35092=VERTEX_POINT('',#230763);
#35093=VERTEX_POINT('',#230770);
#35094=VERTEX_POINT('',#230779);
#35095=VERTEX_POINT('',#230780);
#35096=VERTEX_POINT('',#230782);
#35097=VERTEX_POINT('',#230784);
#35098=VERTEX_POINT('',#230788);
#35099=VERTEX_POINT('',#230789);
#35100=VERTEX_POINT('',#230791);
#35101=VERTEX_POINT('',#230793);
#35102=VERTEX_POINT('',#230797);
#35103=VERTEX_POINT('',#230798);
#35104=VERTEX_POINT('',#230800);
#35105=VERTEX_POINT('',#230802);
#35106=VERTEX_POINT('',#230806);
#35107=VERTEX_POINT('',#230808);
#35108=VERTEX_POINT('',#230812);
#35109=VERTEX_POINT('',#230813);
#35110=VERTEX_POINT('',#230815);
#35111=VERTEX_POINT('',#230820);
#35112=VERTEX_POINT('',#230824);
#35113=VERTEX_POINT('',#230825);
#35114=VERTEX_POINT('',#230827);
#35115=VERTEX_POINT('',#230829);
#35116=VERTEX_POINT('',#230836);
#35117=VERTEX_POINT('',#230838);
#35118=VERTEX_POINT('',#230840);
#35119=VERTEX_POINT('',#230842);
#35120=VERTEX_POINT('',#230846);
#35121=VERTEX_POINT('',#230848);
#35122=VERTEX_POINT('',#230852);
#35123=VERTEX_POINT('',#230854);
#35124=VERTEX_POINT('',#230856);
#35125=VERTEX_POINT('',#230859);
#35126=VERTEX_POINT('',#230861);
#35127=VERTEX_POINT('',#230863);
#35128=VERTEX_POINT('',#230870);
#35129=VERTEX_POINT('',#230871);
#35130=VERTEX_POINT('',#230873);
#35131=VERTEX_POINT('',#230884);
#35132=VERTEX_POINT('',#230886);
#35133=VERTEX_POINT('',#230888);
#35134=VERTEX_POINT('',#230890);
#35135=VERTEX_POINT('',#230896);
#35136=VERTEX_POINT('',#230898);
#35137=VERTEX_POINT('',#230902);
#35138=VERTEX_POINT('',#230904);
#35139=VERTEX_POINT('',#230907);
#35140=VERTEX_POINT('',#230909);
#35141=VERTEX_POINT('',#230911);
#35142=VERTEX_POINT('',#230913);
#35143=VERTEX_POINT('',#230915);
#35144=VERTEX_POINT('',#230917);
#35145=VERTEX_POINT('',#230923);
#35146=VERTEX_POINT('',#230925);
#35147=VERTEX_POINT('',#230928);
#35148=VERTEX_POINT('',#230930);
#35149=VERTEX_POINT('',#230932);
#35150=VERTEX_POINT('',#230934);
#35151=VERTEX_POINT('',#230936);
#35152=VERTEX_POINT('',#230961);
#35153=VERTEX_POINT('',#230965);
#35154=VERTEX_POINT('',#230967);
#35155=VERTEX_POINT('',#230973);
#35156=VERTEX_POINT('',#230975);
#35157=VERTEX_POINT('',#231014);
#35158=VERTEX_POINT('',#231015);
#35159=VERTEX_POINT('',#231017);
#35160=VERTEX_POINT('',#231019);
#35161=VERTEX_POINT('',#231021);
#35162=VERTEX_POINT('',#231023);
#35163=VERTEX_POINT('',#231025);
#35164=VERTEX_POINT('',#231027);
#35165=VERTEX_POINT('',#231029);
#35166=VERTEX_POINT('',#231048);
#35167=VERTEX_POINT('',#231050);
#35168=VERTEX_POINT('',#231081);
#35169=VERTEX_POINT('',#231083);
#35170=VERTEX_POINT('',#231085);
#35171=VERTEX_POINT('',#231087);
#35172=VERTEX_POINT('',#231089);
#35173=VERTEX_POINT('',#231091);
#35174=VERTEX_POINT('',#231113);
#35175=VERTEX_POINT('',#231117);
#35176=VERTEX_POINT('',#231119);
#35177=VERTEX_POINT('',#231121);
#35178=VERTEX_POINT('',#231123);
#35179=VERTEX_POINT('',#231125);
#35180=VERTEX_POINT('',#231127);
#35181=VERTEX_POINT('',#231391);
#35182=VERTEX_POINT('',#231392);
#35183=VERTEX_POINT('',#231403);
#35184=VERTEX_POINT('',#231411);
#35185=VERTEX_POINT('',#231425);
#35186=VERTEX_POINT('',#231439);
#35187=VERTEX_POINT('',#231450);
#35188=VERTEX_POINT('',#231464);
#35189=VERTEX_POINT('',#231484);
#35190=VERTEX_POINT('',#231492);
#35191=VERTEX_POINT('',#231503);
#35192=VERTEX_POINT('',#231517);
#35193=VERTEX_POINT('',#231528);
#35194=VERTEX_POINT('',#231554);
#35195=VERTEX_POINT('',#231555);
#35196=VERTEX_POINT('',#231557);
#35197=VERTEX_POINT('',#231559);
#35198=VERTEX_POINT('',#231561);
#35199=VERTEX_POINT('',#231563);
#35200=VERTEX_POINT('',#231565);
#35201=VERTEX_POINT('',#231567);
#35202=VERTEX_POINT('',#231570);
#35203=VERTEX_POINT('',#231571);
#35204=VERTEX_POINT('',#231573);
#35205=VERTEX_POINT('',#231575);
#35206=VERTEX_POINT('',#231577);
#35207=VERTEX_POINT('',#231579);
#35208=VERTEX_POINT('',#231581);
#35209=VERTEX_POINT('',#231583);
#35210=VERTEX_POINT('',#231587);
#35211=VERTEX_POINT('',#231588);
#35212=VERTEX_POINT('',#231590);
#35213=VERTEX_POINT('',#231592);
#35214=VERTEX_POINT('',#231594);
#35215=VERTEX_POINT('',#231596);
#35216=VERTEX_POINT('',#231598);
#35217=VERTEX_POINT('',#231600);
#35218=VERTEX_POINT('',#231603);
#35219=VERTEX_POINT('',#231604);
#35220=VERTEX_POINT('',#231606);
#35221=VERTEX_POINT('',#231608);
#35222=VERTEX_POINT('',#231610);
#35223=VERTEX_POINT('',#231612);
#35224=VERTEX_POINT('',#231614);
#35225=VERTEX_POINT('',#231616);
#35226=VERTEX_POINT('',#231636);
#35227=VERTEX_POINT('',#231638);
#35228=VERTEX_POINT('',#231642);
#35229=VERTEX_POINT('',#231646);
#35230=VERTEX_POINT('',#231650);
#35231=VERTEX_POINT('',#231654);
#35232=VERTEX_POINT('',#231658);
#35233=VERTEX_POINT('',#231662);
#35234=VERTEX_POINT('',#231668);
#35235=VERTEX_POINT('',#231669);
#35236=VERTEX_POINT('',#231671);
#35237=VERTEX_POINT('',#231673);
#35238=VERTEX_POINT('',#231702);
#35239=VERTEX_POINT('',#231704);
#35240=VERTEX_POINT('',#231708);
#35241=VERTEX_POINT('',#231710);
#35242=VERTEX_POINT('',#231717);
#35243=VERTEX_POINT('',#231719);
#35244=VERTEX_POINT('',#231722);
#35245=VERTEX_POINT('',#231723);
#35246=VERTEX_POINT('',#231762);
#35247=VERTEX_POINT('',#231766);
#35248=VERTEX_POINT('',#231769);
#35249=VERTEX_POINT('',#231770);
#35250=VERTEX_POINT('',#231809);
#35251=VERTEX_POINT('',#231813);
#35252=VERTEX_POINT('',#231817);
#35253=VERTEX_POINT('',#231820);
#35254=VERTEX_POINT('',#231824);
#35255=VERTEX_POINT('',#231826);
#35256=VERTEX_POINT('',#231828);
#35257=VERTEX_POINT('',#231830);
#35258=VERTEX_POINT('',#231832);
#35259=VERTEX_POINT('',#231834);
#35260=VERTEX_POINT('',#231839);
#35261=VERTEX_POINT('',#231840);
#35262=VERTEX_POINT('',#231842);
#35263=VERTEX_POINT('',#231844);
#35264=VERTEX_POINT('',#231846);
#35265=VERTEX_POINT('',#231850);
#35266=VERTEX_POINT('',#231851);
#35267=VERTEX_POINT('',#231853);
#35268=VERTEX_POINT('',#231855);
#35269=VERTEX_POINT('',#231857);
#35270=VERTEX_POINT('',#231861);
#35271=VERTEX_POINT('',#231862);
#35272=VERTEX_POINT('',#231864);
#35273=VERTEX_POINT('',#231866);
#35274=VERTEX_POINT('',#231870);
#35275=VERTEX_POINT('',#231872);
#35276=VERTEX_POINT('',#231874);
#35277=VERTEX_POINT('',#231876);
#35278=VERTEX_POINT('',#231878);
#35279=VERTEX_POINT('',#231881);
#35280=VERTEX_POINT('',#231883);
#35281=VERTEX_POINT('',#231888);
#35282=VERTEX_POINT('',#231892);
#35283=VERTEX_POINT('',#231940);
#35284=VERTEX_POINT('',#231944);
#35285=VERTEX_POINT('',#231946);
#35286=VERTEX_POINT('',#231948);
#35287=VERTEX_POINT('',#231950);
#35288=VERTEX_POINT('',#231971);
#35289=VERTEX_POINT('',#231972);
#35290=VERTEX_POINT('',#231974);
#35291=VERTEX_POINT('',#231982);
#35292=VERTEX_POINT('',#231995);
#35293=VERTEX_POINT('',#231996);
#35294=VERTEX_POINT('',#232025);
#35295=VERTEX_POINT('',#232026);
#35296=VERTEX_POINT('',#232062);
#35297=VERTEX_POINT('',#232063);
#35298=VERTEX_POINT('',#232099);
#35299=VERTEX_POINT('',#232100);
#35300=VERTEX_POINT('',#232134);
#35301=VERTEX_POINT('',#232135);
#35302=VERTEX_POINT('',#232167);
#35303=VERTEX_POINT('',#232168);
#35304=VERTEX_POINT('',#232199);
#35305=VERTEX_POINT('',#232200);
#35306=VERTEX_POINT('',#232232);
#35307=VERTEX_POINT('',#232233);
#35308=VERTEX_POINT('',#232267);
#35309=VERTEX_POINT('',#232268);
#35310=VERTEX_POINT('',#232306);
#35311=VERTEX_POINT('',#232307);
#35312=VERTEX_POINT('',#232341);
#35313=VERTEX_POINT('',#232342);
#35314=VERTEX_POINT('',#232344);
#35315=VERTEX_POINT('',#232351);
#35316=VERTEX_POINT('',#232363);
#35317=VERTEX_POINT('',#232364);
#35318=VERTEX_POINT('',#232366);
#35319=VERTEX_POINT('',#232376);
#35320=VERTEX_POINT('',#232385);
#35321=VERTEX_POINT('',#232386);
#35322=VERTEX_POINT('',#232415);
#35323=VERTEX_POINT('',#232416);
#35324=VERTEX_POINT('',#232452);
#35325=VERTEX_POINT('',#232453);
#35326=VERTEX_POINT('',#232485);
#35327=VERTEX_POINT('',#232486);
#35328=VERTEX_POINT('',#232520);
#35329=VERTEX_POINT('',#232521);
#35330=VERTEX_POINT('',#232554);
#35331=VERTEX_POINT('',#232555);
#35332=VERTEX_POINT('',#232587);
#35333=VERTEX_POINT('',#232588);
#35334=VERTEX_POINT('',#232619);
#35335=VERTEX_POINT('',#232620);
#35336=VERTEX_POINT('',#232653);
#35337=VERTEX_POINT('',#232654);
#35338=VERTEX_POINT('',#232686);
#35339=VERTEX_POINT('',#232687);
#35340=VERTEX_POINT('',#232722);
#35341=VERTEX_POINT('',#232723);
#35342=VERTEX_POINT('',#233412);
#35343=VERTEX_POINT('',#233413);
#35344=VERTEX_POINT('',#233444);
#35345=VERTEX_POINT('',#234530);
#35346=VERTEX_POINT('',#234553);
#35347=VERTEX_POINT('',#235363);
#35348=VERTEX_POINT('',#235384);
#35349=VERTEX_POINT('',#235392);
#35350=VERTEX_POINT('',#237500);
#35351=VERTEX_POINT('',#237519);
#35352=VERTEX_POINT('',#238462);
#35353=VERTEX_POINT('',#238487);
#35354=VERTEX_POINT('',#239338);
#35355=VERTEX_POINT('',#239357);
#35356=VERTEX_POINT('',#240355);
#35357=VERTEX_POINT('',#240356);
#35358=VERTEX_POINT('',#240358);
#35359=VERTEX_POINT('',#240516);
#35360=VERTEX_POINT('',#240529);
#35361=VERTEX_POINT('',#240531);
#35362=VERTEX_POINT('',#240544);
#35363=VERTEX_POINT('',#240702);
#35364=VERTEX_POINT('',#241031);
#35365=VERTEX_POINT('',#241032);
#35366=VERTEX_POINT('',#241676);
#35367=VERTEX_POINT('',#241678);
#35368=VERTEX_POINT('',#241680);
#35369=VERTEX_POINT('',#242003);
#35370=VERTEX_POINT('',#242005);
#35371=VERTEX_POINT('',#242012);
#35372=VERTEX_POINT('',#242025);
#35373=VERTEX_POINT('',#242030);
#35374=VERTEX_POINT('',#242035);
#35375=VERTEX_POINT('',#242099);
#35376=VERTEX_POINT('',#242101);
#35377=VERTEX_POINT('',#242105);
#35378=VERTEX_POINT('',#242752);
#35379=VERTEX_POINT('',#243006);
#35380=VERTEX_POINT('',#243007);
#35381=VERTEX_POINT('',#243012);
#35382=VERTEX_POINT('',#243388);
#35383=VERTEX_POINT('',#243432);
#35384=VERTEX_POINT('',#243579);
#35385=VERTEX_POINT('',#243581);
#35386=VERTEX_POINT('',#243582);
#35387=VERTEX_POINT('',#243656);
#35388=VERTEX_POINT('',#243657);
#35389=VERTEX_POINT('',#243665);
#35390=VERTEX_POINT('',#243911);
#35391=VERTEX_POINT('',#244425);
#35392=VERTEX_POINT('',#244426);
#35393=VERTEX_POINT('',#244443);
#35394=VERTEX_POINT('',#245245);
#35395=VERTEX_POINT('',#245321);
#35396=VERTEX_POINT('',#245323);
#35397=VERTEX_POINT('',#245431);
#35398=VERTEX_POINT('',#245435);
#35399=VERTEX_POINT('',#245439);
#35400=VERTEX_POINT('',#245444);
#35401=VERTEX_POINT('',#245447);
#35402=VERTEX_POINT('',#245628);
#35403=VERTEX_POINT('',#245629);
#35404=VERTEX_POINT('',#245668);
#35405=VERTEX_POINT('',#245670);
#35406=VERTEX_POINT('',#245726);
#35407=VERTEX_POINT('',#245755);
#35408=VERTEX_POINT('',#245964);
#35409=VERTEX_POINT('',#245966);
#35410=VERTEX_POINT('',#245968);
#35411=VERTEX_POINT('',#245983);
#35412=VERTEX_POINT('',#245985);
#35413=VERTEX_POINT('',#245988);
#35414=VERTEX_POINT('',#245989);
#35415=VERTEX_POINT('',#245994);
#35416=VERTEX_POINT('',#245995);
#35417=VERTEX_POINT('',#245997);
#35418=VERTEX_POINT('',#245999);
#35419=VERTEX_POINT('',#246003);
#35420=VERTEX_POINT('',#246005);
#35421=VERTEX_POINT('',#246007);
#35422=VERTEX_POINT('',#246011);
#35423=VERTEX_POINT('',#246012);
#35424=VERTEX_POINT('',#246014);
#35425=VERTEX_POINT('',#246020);
#35426=VERTEX_POINT('',#246022);
#35427=VERTEX_POINT('',#246024);
#35428=VERTEX_POINT('',#246026);
#35429=VERTEX_POINT('',#246029);
#35430=VERTEX_POINT('',#246040);
#35431=VERTEX_POINT('',#246044);
#35432=VERTEX_POINT('',#246056);
#35433=VERTEX_POINT('',#246058);
#35434=VERTEX_POINT('',#246062);
#35435=VERTEX_POINT('',#246074);
#35436=VERTEX_POINT('',#246078);
#35437=VERTEX_POINT('',#246081);
#35438=VERTEX_POINT('',#246082);
#35439=VERTEX_POINT('',#246120);
#35440=VERTEX_POINT('',#246121);
#35441=VERTEX_POINT('',#246160);
#35442=VERTEX_POINT('',#246172);
#35443=VERTEX_POINT('',#246178);
#35444=VERTEX_POINT('',#246182);
#35445=VERTEX_POINT('',#246186);
#35446=VERTEX_POINT('',#246190);
#35447=VERTEX_POINT('',#246191);
#35448=VERTEX_POINT('',#246193);
#35449=VERTEX_POINT('',#246195);
#35450=VERTEX_POINT('',#246199);
#35451=VERTEX_POINT('',#246202);
#35452=VERTEX_POINT('',#246206);
#35453=VERTEX_POINT('',#246210);
#35454=VERTEX_POINT('',#246214);
#35455=VERTEX_POINT('',#246216);
#35456=VERTEX_POINT('',#246220);
#35457=VERTEX_POINT('',#246224);
#35458=VERTEX_POINT('',#246265);
#35459=VERTEX_POINT('',#246267);
#35460=VERTEX_POINT('',#246269);
#35461=VERTEX_POINT('',#246271);
#35462=VERTEX_POINT('',#246273);
#35463=VERTEX_POINT('',#247338);
#35464=VERTEX_POINT('',#247757);
#35465=VERTEX_POINT('',#247792);
#35466=VERTEX_POINT('',#247890);
#35467=VERTEX_POINT('',#248114);
#35468=VERTEX_POINT('',#248149);
#35469=VERTEX_POINT('',#248184);
#35470=VERTEX_POINT('',#248219);
#35471=VERTEX_POINT('',#248551);
#35472=VERTEX_POINT('',#248553);
#35473=VERTEX_POINT('',#248650);
#35474=VERTEX_POINT('',#248663);
#35475=VERTEX_POINT('',#248670);
#35476=VERTEX_POINT('',#249155);
#35477=VERTEX_POINT('',#250113);
#35478=VERTEX_POINT('',#250138);
#35479=VERTEX_POINT('',#250480);
#35480=VERTEX_POINT('',#252206);
#35481=VERTEX_POINT('',#252297);
#35482=VERTEX_POINT('',#252301);
#35483=VERTEX_POINT('',#252307);
#35484=VERTEX_POINT('',#252309);
#35485=VERTEX_POINT('',#252313);
#35486=VERTEX_POINT('',#252315);
#35487=VERTEX_POINT('',#252322);
#35488=VERTEX_POINT('',#252323);
#35489=VERTEX_POINT('',#252451);
#35490=VERTEX_POINT('',#252576);
#35491=VERTEX_POINT('',#252578);
#35492=VERTEX_POINT('',#252582);
#35493=VERTEX_POINT('',#252583);
#35494=VERTEX_POINT('',#252711);
#35495=VERTEX_POINT('',#252836);
#35496=VERTEX_POINT('',#252838);
#35497=VERTEX_POINT('',#252842);
#35498=VERTEX_POINT('',#252843);
#35499=VERTEX_POINT('',#252845);
#35500=VERTEX_POINT('',#252847);
#35501=VERTEX_POINT('',#252849);
#35502=VERTEX_POINT('',#252852);
#35503=VERTEX_POINT('',#252854);
#35504=VERTEX_POINT('',#252858);
#35505=VERTEX_POINT('',#252859);
#35506=VERTEX_POINT('',#252861);
#35507=VERTEX_POINT('',#252863);
#35508=VERTEX_POINT('',#252865);
#35509=VERTEX_POINT('',#252873);
#35510=VERTEX_POINT('',#252875);
#35511=VERTEX_POINT('',#252900);
#35512=VERTEX_POINT('',#252907);
#35513=VERTEX_POINT('',#252914);
#35514=VERTEX_POINT('',#252916);
#35515=VERTEX_POINT('',#252923);
#35516=VERTEX_POINT('',#252961);
#35517=VERTEX_POINT('',#252968);
#35518=VERTEX_POINT('',#252977);
#35519=VERTEX_POINT('',#252988);
#35520=VERTEX_POINT('',#252990);
#35521=VERTEX_POINT('',#252992);
#35522=VERTEX_POINT('',#252995);
#35523=VERTEX_POINT('',#252997);
#35524=VERTEX_POINT('',#252999);
#35525=VERTEX_POINT('',#253001);
#35526=VERTEX_POINT('',#253009);
#35527=VERTEX_POINT('',#253011);
#35528=VERTEX_POINT('',#253036);
#35529=VERTEX_POINT('',#253098);
#35530=VERTEX_POINT('',#253105);
#35531=VERTEX_POINT('',#253107);
#35532=VERTEX_POINT('',#253114);
#35533=VERTEX_POINT('',#253161);
#35534=VERTEX_POINT('',#253168);
#35535=VERTEX_POINT('',#253175);
#35536=VERTEX_POINT('',#253188);
#35537=VERTEX_POINT('',#253189);
#35538=VERTEX_POINT('',#253191);
#35539=VERTEX_POINT('',#253193);
#35540=VERTEX_POINT('',#253195);
#35541=VERTEX_POINT('',#253198);
#35542=VERTEX_POINT('',#253200);
#35543=VERTEX_POINT('',#253202);
#35544=VERTEX_POINT('',#253206);
#35545=VERTEX_POINT('',#253208);
#35546=VERTEX_POINT('',#253210);
#35547=VERTEX_POINT('',#253212);
#35548=VERTEX_POINT('',#253214);
#35549=VERTEX_POINT('',#253216);
#35550=VERTEX_POINT('',#253218);
#35551=VERTEX_POINT('',#253220);
#35552=VERTEX_POINT('',#253224);
#35553=VERTEX_POINT('',#253226);
#35554=VERTEX_POINT('',#253228);
#35555=VERTEX_POINT('',#253239);
#35556=VERTEX_POINT('',#253244);
#35557=VERTEX_POINT('',#253246);
#35558=VERTEX_POINT('',#253249);
#35559=VERTEX_POINT('',#253254);
#35560=VERTEX_POINT('',#253256);
#35561=VERTEX_POINT('',#253270);
#35562=VERTEX_POINT('',#253275);
#35563=VERTEX_POINT('',#253281);
#35564=VERTEX_POINT('',#253285);
#35565=VERTEX_POINT('',#253289);
#35566=VERTEX_POINT('',#253293);
#35567=VERTEX_POINT('',#253297);
#35568=VERTEX_POINT('',#253299);
#35569=VERTEX_POINT('',#253306);
#35570=VERTEX_POINT('',#253310);
#35571=VERTEX_POINT('',#253312);
#35572=VERTEX_POINT('',#253319);
#35573=VERTEX_POINT('',#253323);
#35574=VERTEX_POINT('',#253327);
#35575=VERTEX_POINT('',#253329);
#35576=VERTEX_POINT('',#253344);
#35577=VERTEX_POINT('',#253370);
#35578=VERTEX_POINT('',#253377);
#35579=VERTEX_POINT('',#253379);
#35580=VERTEX_POINT('',#253402);
#35581=VERTEX_POINT('',#253404);
#35582=VERTEX_POINT('',#253451);
#35583=VERTEX_POINT('',#253453);
#35584=VERTEX_POINT('',#253605);
#35585=VERTEX_POINT('',#253607);
#35586=VERTEX_POINT('',#253632);
#35587=VERTEX_POINT('',#253676);
#35588=VERTEX_POINT('',#253678);
#35589=VERTEX_POINT('',#253689);
#35590=VERTEX_POINT('',#253693);
#35591=VERTEX_POINT('',#253876);
#35592=VERTEX_POINT('',#254028);
#35593=VERTEX_POINT('',#254099);
#35594=VERTEX_POINT('',#254100);
#35595=VERTEX_POINT('',#254133);
#35596=VERTEX_POINT('',#254140);
#35597=VERTEX_POINT('',#254142);
#35598=VERTEX_POINT('',#254171);
#35599=VERTEX_POINT('',#254172);
#35600=VERTEX_POINT('',#254178);
#35601=VERTEX_POINT('',#254198);
#35602=VERTEX_POINT('',#254208);
#35603=VERTEX_POINT('',#254243);
#35604=VERTEX_POINT('',#254338);
#35605=VERTEX_POINT('',#254349);
#35606=VERTEX_POINT('',#254360);
#35607=VERTEX_POINT('',#254364);
#35608=VERTEX_POINT('',#254541);
#35609=VERTEX_POINT('',#254570);
#35610=VERTEX_POINT('',#254626);
#35611=VERTEX_POINT('',#254628);
#35612=VERTEX_POINT('',#254668);
#35613=VERTEX_POINT('',#254669);
#35614=VERTEX_POINT('',#254693);
#35615=VERTEX_POINT('',#254695);
#35616=VERTEX_POINT('',#254736);
#35617=VERTEX_POINT('',#254754);
#35618=VERTEX_POINT('',#254768);
#35619=VERTEX_POINT('',#254881);
#35620=VERTEX_POINT('',#255029);
#35621=VERTEX_POINT('',#255105);
#35622=VERTEX_POINT('',#255106);
#35623=VERTEX_POINT('',#255113);
#35624=VERTEX_POINT('',#255115);
#35625=VERTEX_POINT('',#255171);
#35626=VERTEX_POINT('',#255178);
#35627=VERTEX_POINT('',#255198);
#35628=VERTEX_POINT('',#255200);
#35629=VERTEX_POINT('',#255220);
#35630=VERTEX_POINT('',#255222);
#35631=VERTEX_POINT('',#255242);
#35632=VERTEX_POINT('',#255244);
#35633=VERTEX_POINT('',#255399);
#35634=VERTEX_POINT('',#255401);
#35635=VERTEX_POINT('',#255539);
#35636=VERTEX_POINT('',#256070);
#35637=EDGE_CURVE('',#28540,#28540,#28227,.T.);
#35638=EDGE_CURVE('',#28540,#28541,#18435,.T.);
#35639=EDGE_CURVE('',#28541,#28541,#28228,.T.);
#35640=EDGE_CURVE('',#28542,#28542,#28229,.T.);
#35641=EDGE_CURVE('',#28542,#28543,#18436,.T.);
#35642=EDGE_CURVE('',#28543,#28543,#28230,.T.);
#35643=EDGE_CURVE('',#28544,#28545,#4740,.T.);
#35644=EDGE_CURVE('',#28545,#28546,#18437,.T.);
#35645=EDGE_CURVE('',#28546,#28547,#2805,.T.);
#35646=EDGE_CURVE('',#28547,#28548,#2806,.T.);
#35647=EDGE_CURVE('',#28548,#28549,#18438,.T.);
#35648=EDGE_CURVE('',#28549,#28550,#4741,.T.);
#35649=EDGE_CURVE('',#28551,#28550,#18439,.T.);
#35650=EDGE_CURVE('',#28552,#28551,#4742,.T.);
#35651=EDGE_CURVE('',#28553,#28552,#18440,.T.);
#35652=EDGE_CURVE('',#28554,#28553,#2807,.T.);
#35653=EDGE_CURVE('',#28555,#28554,#2808,.T.);
#35654=EDGE_CURVE('',#28556,#28555,#18441,.T.);
#35655=EDGE_CURVE('',#28557,#28556,#4743,.T.);
#35656=EDGE_CURVE('',#28558,#28557,#18442,.T.);
#35657=EDGE_CURVE('',#28559,#28558,#4744,.T.);
#35658=EDGE_CURVE('',#28560,#28559,#18443,.T.);
#35659=EDGE_CURVE('',#28560,#28561,#4745,.T.);
#35660=EDGE_CURVE('',#28561,#28544,#18444,.T.);
#35661=EDGE_CURVE('',#28562,#28563,#4746,.T.);
#35662=EDGE_CURVE('',#28564,#28562,#18445,.T.);
#35663=EDGE_CURVE('',#28565,#28564,#4747,.T.);
#35664=EDGE_CURVE('',#28566,#28565,#2809,.T.);
#35665=EDGE_CURVE('',#28567,#28566,#4748,.T.);
#35666=EDGE_CURVE('',#28568,#28567,#18446,.T.);
#35667=EDGE_CURVE('',#28569,#28568,#4749,.T.);
#35668=EDGE_CURVE('',#28563,#28569,#2810,.T.);
#35669=EDGE_CURVE('',#28570,#28571,#4750,.T.);
#35670=EDGE_CURVE('',#28571,#28572,#18447,.T.);
#35671=EDGE_CURVE('',#28572,#28573,#4751,.T.);
#35672=EDGE_CURVE('',#28573,#28574,#2811,.T.);
#35673=EDGE_CURVE('',#28574,#28575,#4752,.T.);
#35674=EDGE_CURVE('',#28575,#28576,#18448,.T.);
#35675=EDGE_CURVE('',#28576,#28577,#4753,.T.);
#35676=EDGE_CURVE('',#28577,#28570,#2812,.T.);
#35677=EDGE_CURVE('',#28578,#28579,#2813,.T.);
#35678=EDGE_CURVE('',#28580,#28578,#2814,.T.);
#35679=EDGE_CURVE('',#28580,#28579,#2815,.T.);
#35680=EDGE_CURVE('',#28581,#28582,#2816,.T.);
#35681=EDGE_CURVE('',#28583,#28581,#2817,.T.);
#35682=EDGE_CURVE('',#28583,#28582,#2818,.T.);
#35683=EDGE_CURVE('',#28584,#28585,#2819,.T.);
#35684=EDGE_CURVE('',#28585,#28586,#18449,.T.);
#35685=EDGE_CURVE('',#28586,#28587,#4754,.T.);
#35686=EDGE_CURVE('',#28587,#28584,#18450,.T.);
#35687=EDGE_CURVE('',#28588,#28589,#4755,.T.);
#35688=EDGE_CURVE('',#28589,#28587,#4756,.T.);
#35689=EDGE_CURVE('',#28586,#28588,#4757,.T.);
#35690=EDGE_CURVE('',#28590,#28591,#4758,.T.);
#35691=EDGE_CURVE('',#28591,#28589,#18451,.T.);
#35692=EDGE_CURVE('',#28588,#28590,#18452,.T.);
#35693=EDGE_CURVE('',#28592,#28593,#4759,.T.);
#35694=EDGE_CURVE('',#28593,#28591,#4760,.T.);
#35695=EDGE_CURVE('',#28590,#28592,#4761,.T.);
#35696=EDGE_CURVE('',#28594,#28595,#2820,.T.);
#35697=EDGE_CURVE('',#28595,#28593,#18453,.T.);
#35698=EDGE_CURVE('',#28592,#28594,#18454,.T.);
#35699=EDGE_CURVE('',#28585,#28596,#2821,.T.);
#35700=EDGE_CURVE('',#28596,#28580,#18455,.T.);
#35701=EDGE_CURVE('',#28578,#28585,#18456,.T.);
#35702=EDGE_CURVE('',#28581,#28597,#18457,.T.);
#35703=EDGE_CURVE('',#28597,#28598,#4762,.T.);
#35704=EDGE_CURVE('',#28598,#28583,#18458,.T.);
#35705=EDGE_CURVE('',#28599,#28600,#4763,.T.);
#35706=EDGE_CURVE('',#28600,#28598,#4764,.T.);
#35707=EDGE_CURVE('',#28597,#28599,#4765,.T.);
#35708=EDGE_CURVE('',#28601,#28602,#4766,.T.);
#35709=EDGE_CURVE('',#28602,#28600,#18459,.T.);
#35710=EDGE_CURVE('',#28599,#28601,#18460,.T.);
#35711=EDGE_CURVE('',#28603,#28604,#4767,.T.);
#35712=EDGE_CURVE('',#28604,#28602,#4768,.T.);
#35713=EDGE_CURVE('',#28601,#28603,#4769,.T.);
#35714=EDGE_CURVE('',#28578,#28605,#2822,.T.);
#35715=EDGE_CURVE('',#28605,#28604,#18461,.T.);
#35716=EDGE_CURVE('',#28603,#28578,#18462,.T.);
#35717=EDGE_CURVE('',#28606,#28594,#2823,.T.);
#35718=EDGE_CURVE('',#28594,#28581,#18463,.T.);
#35719=EDGE_CURVE('',#28581,#28607,#2824,.T.);
#35720=EDGE_CURVE('',#28607,#28606,#18464,.T.);
#35721=EDGE_CURVE('',#28582,#28607,#28231,.T.);
#35722=EDGE_CURVE('',#28579,#28605,#28232,.T.);
#35723=EDGE_CURVE('',#28584,#28596,#2825,.T.);
#35724=EDGE_CURVE('',#28606,#28595,#2826,.T.);
#35725=EDGE_CURVE('',#28608,#28584,#18465,.T.);
#35726=EDGE_CURVE('',#28609,#28608,#4770,.T.);
#35727=EDGE_CURVE('',#28609,#28596,#18466,.T.);
#35728=EDGE_CURVE('',#28610,#28587,#18467,.T.);
#35729=EDGE_CURVE('',#28608,#28610,#18468,.T.);
#35730=EDGE_CURVE('',#28611,#28589,#18469,.T.);
#35731=EDGE_CURVE('',#28610,#28611,#4771,.T.);
#35732=EDGE_CURVE('',#28612,#28591,#18470,.T.);
#35733=EDGE_CURVE('',#28611,#28612,#18471,.T.);
#35734=EDGE_CURVE('',#28613,#28593,#18472,.T.);
#35735=EDGE_CURVE('',#28612,#28613,#4772,.T.);
#35736=EDGE_CURVE('',#28614,#28595,#18473,.T.);
#35737=EDGE_CURVE('',#28613,#28614,#18474,.T.);
#35738=EDGE_CURVE('',#28615,#28606,#18475,.T.);
#35739=EDGE_CURVE('',#28614,#28615,#4773,.T.);
#35740=EDGE_CURVE('',#28616,#28607,#18476,.T.);
#35741=EDGE_CURVE('',#28615,#28616,#18477,.T.);
#35742=EDGE_CURVE('',#28617,#28609,#18478,.T.);
#35743=EDGE_CURVE('',#28617,#28580,#18479,.T.);
#35744=EDGE_CURVE('',#28618,#28617,#2827,.T.);
#35745=EDGE_CURVE('',#28618,#28605,#18480,.T.);
#35746=EDGE_CURVE('',#28619,#28618,#18481,.T.);
#35747=EDGE_CURVE('',#28619,#28604,#18482,.T.);
#35748=EDGE_CURVE('',#28620,#28619,#4774,.T.);
#35749=EDGE_CURVE('',#28620,#28602,#18483,.T.);
#35750=EDGE_CURVE('',#28621,#28620,#18484,.T.);
#35751=EDGE_CURVE('',#28621,#28600,#18485,.T.);
#35752=EDGE_CURVE('',#28622,#28621,#4775,.T.);
#35753=EDGE_CURVE('',#28622,#28598,#18486,.T.);
#35754=EDGE_CURVE('',#28623,#28622,#18487,.T.);
#35755=EDGE_CURVE('',#28623,#28583,#18488,.T.);
#35756=EDGE_CURVE('',#28616,#28623,#2828,.T.);
#35757=EDGE_CURVE('',#28624,#28553,#4776,.T.);
#35758=EDGE_CURVE('',#28624,#28625,#2829,.T.);
#35759=EDGE_CURVE('',#28554,#28625,#4777,.T.);
#35760=EDGE_CURVE('',#28626,#28627,#2830,.T.);
#35761=EDGE_CURVE('',#28627,#28628,#4778,.T.);
#35762=EDGE_CURVE('',#28628,#28629,#2831,.T.);
#35763=EDGE_CURVE('',#28626,#28629,#4779,.T.);
#35764=EDGE_CURVE('',#28630,#28631,#4780,.T.);
#35765=EDGE_CURVE('',#28630,#28632,#18489,.T.);
#35766=EDGE_CURVE('',#28632,#28633,#4781,.T.);
#35767=EDGE_CURVE('',#28633,#28634,#4782,.T.);
#35768=EDGE_CURVE('',#28634,#28631,#18490,.T.);
#35769=EDGE_CURVE('',#28635,#28636,#4783,.T.);
#35770=EDGE_CURVE('',#28637,#28636,#18491,.T.);
#35771=EDGE_CURVE('',#28638,#28637,#4784,.T.);
#35772=EDGE_CURVE('',#28639,#28638,#4785,.T.);
#35773=EDGE_CURVE('',#28635,#28639,#18492,.T.);
#35774=EDGE_CURVE('',#28640,#28641,#2832,.T.);
#35775=EDGE_CURVE('',#28642,#28640,#4786,.T.);
#35776=EDGE_CURVE('',#28643,#28642,#2833,.T.);
#35777=EDGE_CURVE('',#28641,#28643,#4787,.T.);
#35778=EDGE_CURVE('',#28644,#28645,#2834,.T.);
#35779=EDGE_CURVE('',#28644,#28548,#4788,.T.);
#35780=EDGE_CURVE('',#28645,#28547,#4789,.T.);
#35781=EDGE_CURVE('',#28646,#28647,#28233,.T.);
#35782=EDGE_CURVE('',#28648,#28647,#4790,.T.);
#35783=EDGE_CURVE('',#28648,#28649,#28234,.T.);
#35784=EDGE_CURVE('',#28646,#28649,#4791,.T.);
#35785=EDGE_CURVE('',#28650,#28651,#28235,.T.);
#35786=EDGE_CURVE('',#28650,#28652,#4792,.T.);
#35787=EDGE_CURVE('',#28653,#28652,#28236,.T.);
#35788=EDGE_CURVE('',#28651,#28653,#4793,.T.);
#35789=EDGE_CURVE('',#28654,#28655,#28237,.T.);
#35790=EDGE_CURVE('',#28654,#28656,#18493,.T.);
#35791=EDGE_CURVE('',#28657,#28656,#4794,.T.);
#35792=EDGE_CURVE('',#28658,#28657,#4795,.T.);
#35793=EDGE_CURVE('',#28658,#28659,#18494,.T.);
#35794=EDGE_CURVE('',#28655,#28659,#28238,.T.);
#35795=EDGE_CURVE('',#28660,#28661,#28239,.T.);
#35796=EDGE_CURVE('',#28662,#28661,#18495,.T.);
#35797=EDGE_CURVE('',#28662,#28663,#4796,.T.);
#35798=EDGE_CURVE('',#28663,#28664,#4797,.T.);
#35799=EDGE_CURVE('',#28665,#28664,#18496,.T.);
#35800=EDGE_CURVE('',#28665,#28660,#28240,.T.);
#35801=EDGE_CURVE('',#28666,#28634,#4798,.T.);
#35802=EDGE_CURVE('',#28632,#28667,#4799,.T.);
#35803=EDGE_CURVE('',#28666,#28667,#4800,.T.);
#35804=EDGE_CURVE('',#28639,#28668,#4801,.T.);
#35805=EDGE_CURVE('',#28669,#28637,#4802,.T.);
#35806=EDGE_CURVE('',#28668,#28669,#4803,.T.);
#35807=EDGE_CURVE('',#28572,#28670,#4804,.T.);
#35808=EDGE_CURVE('',#28671,#28670,#4805,.T.);
#35809=EDGE_CURVE('',#28573,#28671,#4806,.T.);
#35810=EDGE_CURVE('',#28566,#28672,#4807,.T.);
#35811=EDGE_CURVE('',#28672,#28673,#4808,.T.);
#35812=EDGE_CURVE('',#28567,#28673,#4809,.T.);
#35813=EDGE_CURVE('',#28674,#28675,#28241,.T.);
#35814=EDGE_CURVE('',#28676,#28675,#4810,.T.);
#35815=EDGE_CURVE('',#28676,#28677,#28242,.T.);
#35816=EDGE_CURVE('',#28674,#28677,#4811,.T.);
#35817=EDGE_CURVE('',#28678,#28679,#28243,.T.);
#35818=EDGE_CURVE('',#28678,#28680,#4812,.T.);
#35819=EDGE_CURVE('',#28681,#28680,#28244,.T.);
#35820=EDGE_CURVE('',#28679,#28681,#4813,.T.);
#35821=EDGE_CURVE('',#28682,#28570,#4814,.T.);
#35822=EDGE_CURVE('',#28683,#28682,#4815,.T.);
#35823=EDGE_CURVE('',#28683,#28571,#4816,.T.);
#35824=EDGE_CURVE('',#28684,#28568,#4817,.T.);
#35825=EDGE_CURVE('',#28684,#28685,#4818,.T.);
#35826=EDGE_CURVE('',#28685,#28569,#4819,.T.);
#35827=EDGE_CURVE('',#28686,#28687,#4820,.T.);
#35828=EDGE_CURVE('',#28686,#28688,#4821,.T.);
#35829=EDGE_CURVE('',#28687,#28688,#4822,.T.);
#35830=EDGE_CURVE('',#28689,#28690,#4823,.T.);
#35831=EDGE_CURVE('',#28689,#28686,#18497,.T.);
#35832=EDGE_CURVE('',#28687,#28690,#18498,.T.);
#35833=EDGE_CURVE('',#28691,#28692,#4824,.T.);
#35834=EDGE_CURVE('',#28693,#28692,#18499,.T.);
#35835=EDGE_CURVE('',#28694,#28693,#4825,.T.);
#35836=EDGE_CURVE('',#28691,#28694,#18500,.T.);
#35837=EDGE_CURVE('',#28693,#28695,#4826,.T.);
#35838=EDGE_CURVE('',#28694,#28695,#4827,.T.);
#35839=EDGE_CURVE('',#28670,#28696,#4828,.T.);
#35840=EDGE_CURVE('',#28671,#28696,#4829,.T.);
#35841=EDGE_CURVE('',#28672,#28697,#4830,.T.);
#35842=EDGE_CURVE('',#28673,#28697,#4831,.T.);
#35843=EDGE_CURVE('',#28698,#28690,#4832,.T.);
#35844=EDGE_CURVE('',#28689,#28698,#4833,.T.);
#35845=EDGE_CURVE('',#28699,#28692,#4834,.T.);
#35846=EDGE_CURVE('',#28691,#28699,#4835,.T.);
#35847=EDGE_CURVE('',#28700,#28701,#18501,.T.);
#35848=EDGE_CURVE('',#28702,#28700,#2835,.T.);
#35849=EDGE_CURVE('',#28697,#28702,#18502,.T.);
#35850=EDGE_CURVE('',#28701,#28697,#2836,.T.);
#35851=EDGE_CURVE('',#28703,#28704,#18503,.T.);
#35852=EDGE_CURVE('',#28704,#28696,#2837,.T.);
#35853=EDGE_CURVE('',#28696,#28705,#18504,.T.);
#35854=EDGE_CURVE('',#28705,#28703,#2838,.T.);
#35855=EDGE_CURVE('',#28706,#28707,#4836,.T.);
#35856=EDGE_CURVE('',#28699,#28707,#18505,.T.);
#35857=EDGE_CURVE('',#28706,#28691,#18506,.T.);
#35858=EDGE_CURVE('',#28708,#28709,#4837,.T.);
#35859=EDGE_CURVE('',#28708,#28689,#18507,.T.);
#35860=EDGE_CURVE('',#28698,#28709,#18508,.T.);
#35861=EDGE_CURVE('',#28684,#28702,#4838,.T.);
#35862=EDGE_CURVE('',#28702,#28685,#4839,.T.);
#35863=EDGE_CURVE('',#28700,#28710,#4840,.T.);
#35864=EDGE_CURVE('',#28685,#28710,#2839,.T.);
#35865=EDGE_CURVE('',#28700,#28711,#4841,.T.);
#35866=EDGE_CURVE('',#28710,#28711,#4842,.T.);
#35867=EDGE_CURVE('',#28703,#28712,#4843,.T.);
#35868=EDGE_CURVE('',#28712,#28713,#4844,.T.);
#35869=EDGE_CURVE('',#28703,#28713,#4845,.T.);
#35870=EDGE_CURVE('',#28705,#28682,#4846,.T.);
#35871=EDGE_CURVE('',#28682,#28712,#2840,.T.);
#35872=EDGE_CURVE('',#28683,#28705,#4847,.T.);
#35873=EDGE_CURVE('',#28714,#28715,#18509,.T.);
#35874=EDGE_CURVE('',#28715,#28716,#18510,.T.);
#35875=EDGE_CURVE('',#28716,#28717,#18511,.T.);
#35876=EDGE_CURVE('',#28717,#28714,#18512,.T.);
#35877=EDGE_CURVE('',#28716,#28718,#2841,.T.);
#35878=EDGE_CURVE('',#28678,#28718,#18513,.T.);
#35879=EDGE_CURVE('',#28679,#28717,#4848,.T.);
#35880=EDGE_CURVE('',#28718,#28719,#18514,.T.);
#35881=EDGE_CURVE('',#28719,#28720,#18515,.T.);
#35882=EDGE_CURVE('',#28720,#28678,#18516,.T.);
#35883=EDGE_CURVE('',#28721,#28722,#18517,.T.);
#35884=EDGE_CURVE('',#28723,#28721,#18518,.T.);
#35885=EDGE_CURVE('',#28724,#28723,#18519,.T.);
#35886=EDGE_CURVE('',#28722,#28724,#18520,.T.);
#35887=EDGE_CURVE('',#28677,#28723,#4849,.T.);
#35888=EDGE_CURVE('',#28676,#28725,#18521,.T.);
#35889=EDGE_CURVE('',#28724,#28725,#2842,.T.);
#35890=EDGE_CURVE('',#28726,#28676,#18522,.T.);
#35891=EDGE_CURVE('',#28727,#28726,#18523,.T.);
#35892=EDGE_CURVE('',#28725,#28727,#18524,.T.);
#35893=EDGE_CURVE('',#28728,#28726,#2843,.T.);
#35894=EDGE_CURVE('',#28728,#28729,#18525,.T.);
#35895=EDGE_CURVE('',#28727,#28729,#2844,.T.);
#35896=EDGE_CURVE('',#28719,#28730,#2845,.T.);
#35897=EDGE_CURVE('',#28731,#28730,#18526,.T.);
#35898=EDGE_CURVE('',#28731,#28720,#2846,.T.);
#35899=EDGE_CURVE('',#28711,#28732,#18527,.T.);
#35900=EDGE_CURVE('',#28701,#28732,#4850,.T.);
#35901=EDGE_CURVE('',#28733,#28701,#4851,.T.);
#35902=EDGE_CURVE('',#28732,#28733,#4852,.T.);
#35903=EDGE_CURVE('',#28733,#28672,#2847,.T.);
#35904=EDGE_CURVE('',#28673,#28684,#18528,.T.);
#35905=EDGE_CURVE('',#28670,#28683,#18529,.T.);
#35906=EDGE_CURVE('',#28734,#28704,#4853,.T.);
#35907=EDGE_CURVE('',#28734,#28671,#2848,.T.);
#35908=EDGE_CURVE('',#28704,#28735,#4854,.T.);
#35909=EDGE_CURVE('',#28735,#28734,#4855,.T.);
#35910=EDGE_CURVE('',#28713,#28735,#18530,.T.);
#35911=EDGE_CURVE('',#28694,#28736,#18531,.T.);
#35912=EDGE_CURVE('',#28736,#28706,#2849,.T.);
#35913=EDGE_CURVE('',#28737,#28695,#18532,.T.);
#35914=EDGE_CURVE('',#28736,#28737,#4856,.T.);
#35915=EDGE_CURVE('',#28738,#28699,#18533,.T.);
#35916=EDGE_CURVE('',#28738,#28739,#2850,.T.);
#35917=EDGE_CURVE('',#28692,#28739,#18534,.T.);
#35918=EDGE_CURVE('',#28707,#28740,#2851,.T.);
#35919=EDGE_CURVE('',#28740,#28738,#18535,.T.);
#35920=EDGE_CURVE('',#28741,#28706,#2852,.T.);
#35921=EDGE_CURVE('',#28741,#28740,#2853,.T.);
#35922=EDGE_CURVE('',#28686,#28742,#18536,.T.);
#35923=EDGE_CURVE('',#28742,#28743,#4857,.T.);
#35924=EDGE_CURVE('',#28743,#28688,#18537,.T.);
#35925=EDGE_CURVE('',#28742,#28708,#2854,.T.);
#35926=EDGE_CURVE('',#28709,#28744,#2855,.T.);
#35927=EDGE_CURVE('',#28745,#28698,#18538,.T.);
#35928=EDGE_CURVE('',#28744,#28745,#18539,.T.);
#35929=EDGE_CURVE('',#28690,#28746,#18540,.T.);
#35930=EDGE_CURVE('',#28745,#28746,#2856,.T.);
#35931=EDGE_CURVE('',#28747,#28708,#2857,.T.);
#35932=EDGE_CURVE('',#28747,#28744,#2858,.T.);
#35933=EDGE_CURVE('',#28710,#28563,#4858,.T.);
#35934=EDGE_CURVE('',#28711,#28562,#4859,.T.);
#35935=EDGE_CURVE('',#28564,#28732,#4860,.T.);
#35936=EDGE_CURVE('',#28713,#28576,#4861,.T.);
#35937=EDGE_CURVE('',#28575,#28735,#4862,.T.);
#35938=EDGE_CURVE('',#28712,#28577,#4863,.T.);
#35939=EDGE_CURVE('',#28748,#28730,#4864,.T.);
#35940=EDGE_CURVE('',#28749,#28719,#4865,.T.);
#35941=EDGE_CURVE('',#28748,#28749,#2859,.T.);
#35942=EDGE_CURVE('',#28750,#28718,#4866,.T.);
#35943=EDGE_CURVE('',#28749,#28750,#18541,.T.);
#35944=EDGE_CURVE('',#28751,#28716,#4867,.T.);
#35945=EDGE_CURVE('',#28750,#28751,#2860,.T.);
#35946=EDGE_CURVE('',#28752,#28715,#4868,.T.);
#35947=EDGE_CURVE('',#28751,#28752,#18542,.T.);
#35948=EDGE_CURVE('',#28664,#28715,#2861,.T.);
#35949=EDGE_CURVE('',#28752,#28662,#2862,.T.);
#35950=EDGE_CURVE('',#28664,#28753,#18543,.T.);
#35951=EDGE_CURVE('',#28714,#28753,#2863,.T.);
#35952=EDGE_CURVE('',#28714,#28754,#4869,.T.);
#35953=EDGE_CURVE('',#28755,#28754,#2864,.T.);
#35954=EDGE_CURVE('',#28753,#28755,#4870,.T.);
#35955=EDGE_CURVE('',#28717,#28756,#4871,.T.);
#35956=EDGE_CURVE('',#28754,#28756,#18544,.T.);
#35957=EDGE_CURVE('',#28756,#28681,#4872,.T.);
#35958=EDGE_CURVE('',#28720,#28757,#4873,.T.);
#35959=EDGE_CURVE('',#28680,#28757,#18545,.T.);
#35960=EDGE_CURVE('',#28731,#28758,#4874,.T.);
#35961=EDGE_CURVE('',#28757,#28758,#2865,.T.);
#35962=EDGE_CURVE('',#28728,#28759,#4875,.T.);
#35963=EDGE_CURVE('',#28726,#28760,#4876,.T.);
#35964=EDGE_CURVE('',#28760,#28759,#2866,.T.);
#35965=EDGE_CURVE('',#28675,#28760,#18546,.T.);
#35966=EDGE_CURVE('',#28723,#28761,#4877,.T.);
#35967=EDGE_CURVE('',#28761,#28674,#4878,.T.);
#35968=EDGE_CURVE('',#28721,#28762,#4879,.T.);
#35969=EDGE_CURVE('',#28762,#28761,#18547,.T.);
#35970=EDGE_CURVE('',#28721,#28763,#2867,.T.);
#35971=EDGE_CURVE('',#28763,#28764,#4880,.T.);
#35972=EDGE_CURVE('',#28764,#28762,#2868,.T.);
#35973=EDGE_CURVE('',#28656,#28763,#18548,.T.);
#35974=EDGE_CURVE('',#28656,#28722,#2869,.T.);
#35975=EDGE_CURVE('',#28765,#28722,#4881,.T.);
#35976=EDGE_CURVE('',#28765,#28658,#2870,.T.);
#35977=EDGE_CURVE('',#28766,#28724,#4882,.T.);
#35978=EDGE_CURVE('',#28766,#28765,#18549,.T.);
#35979=EDGE_CURVE('',#28767,#28725,#4883,.T.);
#35980=EDGE_CURVE('',#28767,#28766,#2871,.T.);
#35981=EDGE_CURVE('',#28768,#28727,#4884,.T.);
#35982=EDGE_CURVE('',#28768,#28767,#18550,.T.);
#35983=EDGE_CURVE('',#28769,#28729,#4885,.T.);
#35984=EDGE_CURVE('',#28769,#28768,#2872,.T.);
#35985=EDGE_CURVE('',#28729,#28770,#18551,.T.);
#35986=EDGE_CURVE('',#28771,#28728,#18552,.T.);
#35987=EDGE_CURVE('',#28770,#28771,#18553,.T.);
#35988=EDGE_CURVE('',#28759,#28772,#18554,.T.);
#35989=EDGE_CURVE('',#28771,#28772,#2873,.T.);
#35990=EDGE_CURVE('',#28773,#28731,#18555,.T.);
#35991=EDGE_CURVE('',#28773,#28774,#2874,.T.);
#35992=EDGE_CURVE('',#28758,#28774,#18556,.T.);
#35993=EDGE_CURVE('',#28730,#28775,#18557,.T.);
#35994=EDGE_CURVE('',#28775,#28773,#18558,.T.);
#35995=EDGE_CURVE('',#28652,#28748,#18559,.T.);
#35996=EDGE_CURVE('',#28652,#28775,#2875,.T.);
#35997=EDGE_CURVE('',#28647,#28769,#18560,.T.);
#35998=EDGE_CURVE('',#28647,#28770,#2876,.T.);
#35999=EDGE_CURVE('',#28565,#28733,#4886,.T.);
#36000=EDGE_CURVE('',#28574,#28734,#4887,.T.);
#36001=EDGE_CURVE('',#28776,#28777,#2877,.T.);
#36002=EDGE_CURVE('',#28777,#28741,#2878,.T.);
#36003=EDGE_CURVE('',#28736,#28776,#2879,.T.);
#36004=EDGE_CURVE('',#28778,#28737,#2880,.T.);
#36005=EDGE_CURVE('',#28778,#28776,#2881,.T.);
#36006=EDGE_CURVE('',#28695,#28642,#18561,.T.);
#36007=EDGE_CURVE('',#28642,#28778,#18562,.T.);
#36008=EDGE_CURVE('',#28636,#28693,#18563,.T.);
#36009=EDGE_CURVE('',#28636,#28643,#4888,.T.);
#36010=EDGE_CURVE('',#28739,#28669,#28245,.T.);
#36011=EDGE_CURVE('',#28777,#28779,#4889,.T.);
#36012=EDGE_CURVE('',#28780,#28779,#2882,.T.);
#36013=EDGE_CURVE('',#28741,#28780,#4890,.T.);
#36014=EDGE_CURVE('',#28781,#28739,#4891,.T.);
#36015=EDGE_CURVE('',#28668,#28781,#2883,.T.);
#36016=EDGE_CURVE('',#28782,#28738,#4892,.T.);
#36017=EDGE_CURVE('',#28781,#28782,#2884,.T.);
#36018=EDGE_CURVE('',#28783,#28740,#4893,.T.);
#36019=EDGE_CURVE('',#28782,#28783,#18564,.T.);
#36020=EDGE_CURVE('',#28783,#28780,#2885,.T.);
#36021=EDGE_CURVE('',#28784,#28785,#4894,.T.);
#36022=EDGE_CURVE('',#28785,#28786,#2886,.T.);
#36023=EDGE_CURVE('',#28784,#28786,#2887,.T.);
#36024=EDGE_CURVE('',#28787,#28785,#2888,.T.);
#36025=EDGE_CURVE('',#28788,#28787,#2889,.T.);
#36026=EDGE_CURVE('',#28786,#28788,#18565,.T.);
#36027=EDGE_CURVE('',#28789,#28787,#4895,.T.);
#36028=EDGE_CURVE('',#28788,#28789,#2890,.T.);
#36029=EDGE_CURVE('',#28789,#28784,#2891,.T.);
#36030=EDGE_CURVE('',#28746,#28666,#28246,.T.);
#36031=EDGE_CURVE('',#28631,#28687,#18566,.T.);
#36032=EDGE_CURVE('',#28688,#28627,#18567,.T.);
#36033=EDGE_CURVE('',#28631,#28626,#4896,.T.);
#36034=EDGE_CURVE('',#28790,#28743,#2892,.T.);
#36035=EDGE_CURVE('',#28627,#28790,#18568,.T.);
#36036=EDGE_CURVE('',#28742,#28791,#2893,.T.);
#36037=EDGE_CURVE('',#28790,#28791,#2894,.T.);
#36038=EDGE_CURVE('',#28791,#28792,#2895,.T.);
#36039=EDGE_CURVE('',#28792,#28747,#2896,.T.);
#36040=EDGE_CURVE('',#28793,#28745,#4897,.T.);
#36041=EDGE_CURVE('',#28793,#28794,#18569,.T.);
#36042=EDGE_CURVE('',#28794,#28744,#4898,.T.);
#36043=EDGE_CURVE('',#28795,#28746,#4899,.T.);
#36044=EDGE_CURVE('',#28795,#28793,#2897,.T.);
#36045=EDGE_CURVE('',#28667,#28795,#2898,.T.);
#36046=EDGE_CURVE('',#28792,#28796,#4900,.T.);
#36047=EDGE_CURVE('',#28747,#28797,#4901,.T.);
#36048=EDGE_CURVE('',#28797,#28796,#2899,.T.);
#36049=EDGE_CURVE('',#28794,#28797,#2900,.T.);
#36050=EDGE_CURVE('',#28661,#28798,#18570,.T.);
#36051=EDGE_CURVE('',#28798,#28653,#4902,.T.);
#36052=EDGE_CURVE('',#28753,#28799,#18571,.T.);
#36053=EDGE_CURVE('',#28799,#28665,#18572,.T.);
#36054=EDGE_CURVE('',#28800,#28755,#18573,.T.);
#36055=EDGE_CURVE('',#28800,#28799,#2901,.T.);
#36056=EDGE_CURVE('',#28774,#28801,#2902,.T.);
#36057=EDGE_CURVE('',#28801,#28800,#18574,.T.);
#36058=EDGE_CURVE('',#28802,#28764,#18575,.T.);
#36059=EDGE_CURVE('',#28803,#28802,#18576,.T.);
#36060=EDGE_CURVE('',#28772,#28803,#2903,.T.);
#36061=EDGE_CURVE('',#28763,#28804,#18577,.T.);
#36062=EDGE_CURVE('',#28802,#28804,#2904,.T.);
#36063=EDGE_CURVE('',#28804,#28654,#18578,.T.);
#36064=EDGE_CURVE('',#28805,#28646,#4903,.T.);
#36065=EDGE_CURVE('',#28659,#28805,#18579,.T.);
#36066=EDGE_CURVE('',#28770,#28806,#4904,.T.);
#36067=EDGE_CURVE('',#28771,#28807,#4905,.T.);
#36068=EDGE_CURVE('',#28807,#28806,#18580,.T.);
#36069=EDGE_CURVE('',#28772,#28808,#4906,.T.);
#36070=EDGE_CURVE('',#28808,#28807,#2905,.T.);
#36071=EDGE_CURVE('',#28803,#28809,#4907,.T.);
#36072=EDGE_CURVE('',#28809,#28808,#28247,.T.);
#36073=EDGE_CURVE('',#28774,#28810,#4908,.T.);
#36074=EDGE_CURVE('',#28811,#28810,#28248,.T.);
#36075=EDGE_CURVE('',#28801,#28811,#4909,.T.);
#36076=EDGE_CURVE('',#28773,#28812,#4910,.T.);
#36077=EDGE_CURVE('',#28810,#28812,#2906,.T.);
#36078=EDGE_CURVE('',#28775,#28813,#4911,.T.);
#36079=EDGE_CURVE('',#28812,#28813,#18581,.T.);
#36080=EDGE_CURVE('',#28813,#28650,#2907,.T.);
#36081=EDGE_CURVE('',#28814,#28798,#4912,.T.);
#36082=EDGE_CURVE('',#28651,#28814,#4913,.T.);
#36083=EDGE_CURVE('',#28649,#28815,#4914,.T.);
#36084=EDGE_CURVE('',#28815,#28805,#4915,.T.);
#36085=EDGE_CURVE('',#28806,#28648,#2908,.T.);
#36086=EDGE_CURVE('',#28816,#28549,#4916,.T.);
#36087=EDGE_CURVE('',#28816,#28644,#18582,.T.);
#36088=EDGE_CURVE('',#28817,#28546,#4917,.T.);
#36089=EDGE_CURVE('',#28645,#28817,#2909,.T.);
#36090=EDGE_CURVE('',#28817,#28818,#18583,.T.);
#36091=EDGE_CURVE('',#28818,#28545,#4918,.T.);
#36092=EDGE_CURVE('',#28819,#28544,#4919,.T.);
#36093=EDGE_CURVE('',#28818,#28819,#4920,.T.);
#36094=EDGE_CURVE('',#28776,#28820,#4921,.T.);
#36095=EDGE_CURVE('',#28779,#28820,#2910,.T.);
#36096=EDGE_CURVE('',#28778,#28821,#4922,.T.);
#36097=EDGE_CURVE('',#28820,#28821,#2911,.T.);
#36098=EDGE_CURVE('',#28821,#28640,#18584,.T.);
#36099=EDGE_CURVE('',#28641,#28635,#4923,.T.);
#36100=EDGE_CURVE('',#28819,#28779,#18585,.T.);
#36101=EDGE_CURVE('',#28822,#28561,#4924,.T.);
#36102=EDGE_CURVE('',#28639,#28822,#18586,.T.);
#36103=EDGE_CURVE('',#28823,#28560,#4925,.T.);
#36104=EDGE_CURVE('',#28822,#28823,#4926,.T.);
#36105=EDGE_CURVE('',#28824,#28559,#4927,.T.);
#36106=EDGE_CURVE('',#28824,#28823,#18587,.T.);
#36107=EDGE_CURVE('',#28786,#28825,#2912,.T.);
#36108=EDGE_CURVE('',#28825,#28826,#2913,.T.);
#36109=EDGE_CURVE('',#28826,#28784,#4928,.T.);
#36110=EDGE_CURVE('',#28788,#28827,#28249,.T.);
#36111=EDGE_CURVE('',#28827,#28825,#18588,.T.);
#36112=EDGE_CURVE('',#28828,#28789,#4929,.T.);
#36113=EDGE_CURVE('',#28828,#28827,#2914,.T.);
#36114=EDGE_CURVE('',#28826,#28828,#2915,.T.);
#36115=EDGE_CURVE('',#28829,#28558,#4930,.T.);
#36116=EDGE_CURVE('',#28829,#28824,#4931,.T.);
#36117=EDGE_CURVE('',#28629,#28630,#4932,.T.);
#36118=EDGE_CURVE('',#28790,#28830,#4933,.T.);
#36119=EDGE_CURVE('',#28830,#28628,#18589,.T.);
#36120=EDGE_CURVE('',#28791,#28831,#4934,.T.);
#36121=EDGE_CURVE('',#28831,#28830,#2916,.T.);
#36122=EDGE_CURVE('',#28796,#28831,#2917,.T.);
#36123=EDGE_CURVE('',#28632,#28829,#18590,.T.);
#36124=EDGE_CURVE('',#28832,#28557,#4935,.T.);
#36125=EDGE_CURVE('',#28832,#28796,#18591,.T.);
#36126=EDGE_CURVE('',#28833,#28556,#4936,.T.);
#36127=EDGE_CURVE('',#28833,#28832,#4937,.T.);
#36128=EDGE_CURVE('',#28834,#28555,#4938,.T.);
#36129=EDGE_CURVE('',#28834,#28833,#18592,.T.);
#36130=EDGE_CURVE('',#28625,#28834,#2918,.T.);
#36131=EDGE_CURVE('',#28835,#28552,#4939,.T.);
#36132=EDGE_CURVE('',#28835,#28624,#18593,.T.);
#36133=EDGE_CURVE('',#28836,#28551,#4940,.T.);
#36134=EDGE_CURVE('',#28836,#28835,#4941,.T.);
#36135=EDGE_CURVE('',#28837,#28661,#4942,.T.);
#36136=EDGE_CURVE('',#28814,#28837,#18594,.T.);
#36137=EDGE_CURVE('',#28838,#28665,#4943,.T.);
#36138=EDGE_CURVE('',#28837,#28838,#2919,.T.);
#36139=EDGE_CURVE('',#28839,#28799,#4944,.T.);
#36140=EDGE_CURVE('',#28838,#28839,#18595,.T.);
#36141=EDGE_CURVE('',#28800,#28840,#4945,.T.);
#36142=EDGE_CURVE('',#28839,#28840,#2920,.T.);
#36143=EDGE_CURVE('',#28840,#28811,#18596,.T.);
#36144=EDGE_CURVE('',#28802,#28841,#4946,.T.);
#36145=EDGE_CURVE('',#28841,#28809,#18597,.T.);
#36146=EDGE_CURVE('',#28842,#28804,#4947,.T.);
#36147=EDGE_CURVE('',#28842,#28841,#2921,.T.);
#36148=EDGE_CURVE('',#28843,#28654,#4948,.T.);
#36149=EDGE_CURVE('',#28843,#28842,#18598,.T.);
#36150=EDGE_CURVE('',#28844,#28659,#4949,.T.);
#36151=EDGE_CURVE('',#28844,#28843,#2922,.T.);
#36152=EDGE_CURVE('',#28815,#28844,#18599,.T.);
#36153=EDGE_CURVE('',#28809,#28836,#18600,.T.);
#36154=EDGE_CURVE('',#28845,#28550,#4950,.T.);
#36155=EDGE_CURVE('',#28811,#28845,#18601,.T.);
#36156=EDGE_CURVE('',#28814,#28815,#18602,.T.);
#36157=EDGE_CURVE('',#28845,#28816,#4951,.T.);
#36158=EDGE_CURVE('',#28845,#28846,#18603,.T.);
#36159=EDGE_CURVE('',#28816,#28847,#18604,.T.);
#36160=EDGE_CURVE('',#28846,#28847,#4952,.T.);
#36161=EDGE_CURVE('',#28848,#28846,#18605,.T.);
#36162=EDGE_CURVE('',#28836,#28848,#18606,.T.);
#36163=EDGE_CURVE('',#28849,#28848,#4953,.T.);
#36164=EDGE_CURVE('',#28835,#28849,#18607,.T.);
#36165=EDGE_CURVE('',#28850,#28849,#18608,.T.);
#36166=EDGE_CURVE('',#28624,#28850,#18609,.T.);
#36167=EDGE_CURVE('',#28851,#28850,#28250,.T.);
#36168=EDGE_CURVE('',#28851,#28834,#18610,.T.);
#36169=EDGE_CURVE('',#28852,#28851,#18611,.T.);
#36170=EDGE_CURVE('',#28833,#28852,#18612,.T.);
#36171=EDGE_CURVE('',#28853,#28852,#4954,.T.);
#36172=EDGE_CURVE('',#28832,#28853,#18613,.T.);
#36173=EDGE_CURVE('',#28854,#28853,#18614,.T.);
#36174=EDGE_CURVE('',#28829,#28854,#18615,.T.);
#36175=EDGE_CURVE('',#28855,#28854,#4955,.T.);
#36176=EDGE_CURVE('',#28824,#28855,#18616,.T.);
#36177=EDGE_CURVE('',#28856,#28855,#18617,.T.);
#36178=EDGE_CURVE('',#28823,#28856,#18618,.T.);
#36179=EDGE_CURVE('',#28822,#28857,#18619,.T.);
#36180=EDGE_CURVE('',#28857,#28856,#4956,.T.);
#36181=EDGE_CURVE('',#28858,#28857,#18620,.T.);
#36182=EDGE_CURVE('',#28819,#28858,#18621,.T.);
#36183=EDGE_CURVE('',#28818,#28859,#18622,.T.);
#36184=EDGE_CURVE('',#28859,#28858,#4957,.T.);
#36185=EDGE_CURVE('',#28860,#28859,#18623,.T.);
#36186=EDGE_CURVE('',#28860,#28817,#18624,.T.);
#36187=EDGE_CURVE('',#28644,#28861,#18625,.T.);
#36188=EDGE_CURVE('',#28861,#28860,#28251,.T.);
#36189=EDGE_CURVE('',#28847,#28861,#18626,.T.);
#36190=EDGE_CURVE('',#28862,#28863,#2923,.T.);
#36191=EDGE_CURVE('',#28864,#28862,#4958,.T.);
#36192=EDGE_CURVE('',#28864,#28865,#18627,.T.);
#36193=EDGE_CURVE('',#28865,#28865,#4959,.T.);
#36194=EDGE_CURVE('',#28863,#28864,#4960,.T.);
#36195=EDGE_CURVE('',#28866,#28867,#2924,.T.);
#36196=EDGE_CURVE('',#28868,#28866,#4961,.T.);
#36197=EDGE_CURVE('',#28867,#28868,#2925,.T.);
#36198=EDGE_CURVE('',#28867,#28869,#18628,.T.);
#36199=EDGE_CURVE('',#28869,#28869,#4962,.T.);
#36200=EDGE_CURVE('',#28862,#28870,#18629,.T.);
#36201=EDGE_CURVE('',#28870,#28871,#18630,.T.);
#36202=EDGE_CURVE('',#28871,#28872,#2926,.T.);
#36203=EDGE_CURVE('',#28872,#28873,#2927,.T.);
#36204=EDGE_CURVE('',#28874,#28873,#18631,.T.);
#36205=EDGE_CURVE('',#28875,#28874,#2928,.T.);
#36206=EDGE_CURVE('',#28876,#28875,#2929,.T.);
#36207=EDGE_CURVE('',#28877,#28876,#18632,.T.);
#36208=EDGE_CURVE('',#28868,#28877,#18633,.T.);
#36209=EDGE_CURVE('',#28878,#28866,#18634,.T.);
#36210=EDGE_CURVE('',#28879,#28878,#18635,.T.);
#36211=EDGE_CURVE('',#28879,#28880,#179,.T.);
#36212=EDGE_CURVE('',#28881,#28880,#180,.T.);
#36213=EDGE_CURVE('',#28882,#28881,#181,.T.);
#36214=EDGE_CURVE('',#28883,#28882,#18636,.T.);
#36215=EDGE_CURVE('',#28883,#28884,#18637,.T.);
#36216=EDGE_CURVE('',#28884,#28885,#182,.T.);
#36217=EDGE_CURVE('',#28885,#28886,#183,.T.);
#36218=EDGE_CURVE('',#28887,#28886,#184,.T.);
#36219=EDGE_CURVE('',#28888,#28887,#185,.T.);
#36220=EDGE_CURVE('',#28888,#28863,#18638,.T.);
#36221=EDGE_CURVE('',#28884,#28889,#4963,.T.);
#36222=EDGE_CURVE('',#28890,#28889,#28252,.T.);
#36223=EDGE_CURVE('',#28885,#28890,#186,.T.);
#36224=EDGE_CURVE('',#28891,#28892,#4964,.T.);
#36225=EDGE_CURVE('',#28893,#28891,#18639,.T.);
#36226=EDGE_CURVE('',#28894,#28893,#4965,.T.);
#36227=EDGE_CURVE('',#28892,#28894,#18640,.T.);
#36228=EDGE_CURVE('',#28895,#28896,#4966,.T.);
#36229=EDGE_CURVE('',#28891,#28895,#4967,.T.);
#36230=EDGE_CURVE('',#28896,#28892,#4968,.T.);
#36231=EDGE_CURVE('',#28897,#28898,#4969,.T.);
#36232=EDGE_CURVE('',#28895,#28897,#18641,.T.);
#36233=EDGE_CURVE('',#28898,#28896,#18642,.T.);
#36234=EDGE_CURVE('',#28899,#28900,#4970,.T.);
#36235=EDGE_CURVE('',#28897,#28899,#4971,.T.);
#36236=EDGE_CURVE('',#28900,#28898,#4972,.T.);
#36237=EDGE_CURVE('',#28901,#28902,#4973,.T.);
#36238=EDGE_CURVE('',#28899,#28901,#18643,.T.);
#36239=EDGE_CURVE('',#28902,#28900,#18644,.T.);
#36240=EDGE_CURVE('',#28903,#28904,#4974,.T.);
#36241=EDGE_CURVE('',#28901,#28903,#18645,.T.);
#36242=EDGE_CURVE('',#28905,#28901,#4975,.T.);
#36243=EDGE_CURVE('',#28904,#28905,#18646,.T.);
#36244=EDGE_CURVE('',#28905,#28902,#4976,.T.);
#36245=EDGE_CURVE('',#28906,#28907,#4977,.T.);
#36246=EDGE_CURVE('',#28903,#28906,#18647,.T.);
#36247=EDGE_CURVE('',#28908,#28903,#4978,.T.);
#36248=EDGE_CURVE('',#28907,#28908,#18648,.T.);
#36249=EDGE_CURVE('',#28909,#28910,#4979,.T.);
#36250=EDGE_CURVE('',#28906,#28909,#4980,.T.);
#36251=EDGE_CURVE('',#28910,#28907,#4981,.T.);
#36252=EDGE_CURVE('',#28911,#28912,#4982,.T.);
#36253=EDGE_CURVE('',#28909,#28911,#18649,.T.);
#36254=EDGE_CURVE('',#28912,#28910,#18650,.T.);
#36255=EDGE_CURVE('',#28913,#28914,#4983,.T.);
#36256=EDGE_CURVE('',#28911,#28913,#4984,.T.);
#36257=EDGE_CURVE('',#28914,#28912,#4985,.T.);
#36258=EDGE_CURVE('',#28915,#28916,#4986,.T.);
#36259=EDGE_CURVE('',#28913,#28915,#18651,.T.);
#36260=EDGE_CURVE('',#28916,#28914,#18652,.T.);
#36261=EDGE_CURVE('',#28908,#28904,#4987,.T.);
#36262=EDGE_CURVE('',#28893,#28917,#4988,.T.);
#36263=EDGE_CURVE('',#28915,#28893,#18653,.T.);
#36264=EDGE_CURVE('',#28918,#28915,#4989,.T.);
#36265=EDGE_CURVE('',#28917,#28918,#18654,.T.);
#36266=EDGE_CURVE('',#28918,#28916,#4990,.T.);
#36267=EDGE_CURVE('',#28894,#28917,#4991,.T.);
#36268=EDGE_CURVE('',#28919,#28904,#18655,.T.);
#36269=EDGE_CURVE('',#28920,#28919,#28253,.T.);
#36270=EDGE_CURVE('',#28908,#28920,#18656,.T.);
#36271=EDGE_CURVE('',#28921,#28920,#18657,.T.);
#36272=EDGE_CURVE('',#28922,#28921,#18658,.T.);
#36273=EDGE_CURVE('',#28922,#28907,#18659,.T.);
#36274=EDGE_CURVE('',#28923,#28922,#4992,.T.);
#36275=EDGE_CURVE('',#28923,#28910,#18660,.T.);
#36276=EDGE_CURVE('',#28924,#28923,#18661,.T.);
#36277=EDGE_CURVE('',#28924,#28912,#18662,.T.);
#36278=EDGE_CURVE('',#28925,#28924,#4993,.T.);
#36279=EDGE_CURVE('',#28925,#28914,#18663,.T.);
#36280=EDGE_CURVE('',#28926,#28925,#18664,.T.);
#36281=EDGE_CURVE('',#28926,#28927,#18665,.T.);
#36282=EDGE_CURVE('',#28927,#28916,#18666,.T.);
#36283=EDGE_CURVE('',#28928,#28927,#28254,.T.);
#36284=EDGE_CURVE('',#28918,#28928,#18667,.T.);
#36285=EDGE_CURVE('',#28929,#28928,#18668,.T.);
#36286=EDGE_CURVE('',#28930,#28929,#18669,.T.);
#36287=EDGE_CURVE('',#28930,#28931,#18670,.T.);
#36288=EDGE_CURVE('',#28931,#28917,#18671,.T.);
#36289=EDGE_CURVE('',#28932,#28931,#28255,.T.);
#36290=EDGE_CURVE('',#28894,#28932,#18672,.T.);
#36291=EDGE_CURVE('',#28933,#28902,#18673,.T.);
#36292=EDGE_CURVE('',#28934,#28933,#28256,.T.);
#36293=EDGE_CURVE('',#28905,#28934,#18674,.T.);
#36294=EDGE_CURVE('',#28935,#28900,#18675,.T.);
#36295=EDGE_CURVE('',#28936,#28935,#18676,.T.);
#36296=EDGE_CURVE('',#28936,#28933,#18677,.T.);
#36297=EDGE_CURVE('',#28929,#28926,#4994,.T.);
#36298=EDGE_CURVE('',#28937,#28930,#4995,.T.);
#36299=EDGE_CURVE('',#28937,#28932,#18678,.T.);
#36300=EDGE_CURVE('',#28938,#28937,#18679,.T.);
#36301=EDGE_CURVE('',#28938,#28892,#18680,.T.);
#36302=EDGE_CURVE('',#28939,#28938,#4996,.T.);
#36303=EDGE_CURVE('',#28939,#28896,#18681,.T.);
#36304=EDGE_CURVE('',#28940,#28939,#18682,.T.);
#36305=EDGE_CURVE('',#28940,#28898,#18683,.T.);
#36306=EDGE_CURVE('',#28935,#28940,#4997,.T.);
#36307=EDGE_CURVE('',#28941,#28936,#4998,.T.);
#36308=EDGE_CURVE('',#28941,#28934,#18684,.T.);
#36309=EDGE_CURVE('',#28942,#28941,#18685,.T.);
#36310=EDGE_CURVE('',#28942,#28919,#18686,.T.);
#36311=EDGE_CURVE('',#28921,#28942,#4999,.T.);
#36312=EDGE_CURVE('',#28943,#28944,#5000,.T.);
#36313=EDGE_CURVE('',#28945,#28944,#187,.T.);
#36314=EDGE_CURVE('',#28946,#28945,#18687,.T.);
#36315=EDGE_CURVE('',#28947,#28946,#2930,.T.);
#36316=EDGE_CURVE('',#28948,#28947,#2931,.T.);
#36317=EDGE_CURVE('',#28949,#28948,#28257,.T.);
#36318=EDGE_CURVE('',#28943,#28949,#18688,.T.);
#36319=EDGE_CURVE('',#28950,#28951,#5001,.T.);
#36320=EDGE_CURVE('',#28944,#28951,#18689,.T.);
#36321=EDGE_CURVE('',#28952,#28943,#18690,.T.);
#36322=EDGE_CURVE('',#28952,#28950,#5002,.T.);
#36323=EDGE_CURVE('',#28953,#28954,#5003,.T.);
#36324=EDGE_CURVE('',#28953,#28955,#18691,.T.);
#36325=EDGE_CURVE('',#28955,#28956,#5004,.T.);
#36326=EDGE_CURVE('',#28956,#28957,#5005,.T.);
#36327=EDGE_CURVE('',#28957,#28958,#18692,.T.);
#36328=EDGE_CURVE('',#28954,#28958,#5006,.T.);
#36329=EDGE_CURVE('',#28959,#28960,#5007,.T.);
#36330=EDGE_CURVE('',#28961,#28960,#18693,.T.);
#36331=EDGE_CURVE('',#28962,#28961,#5008,.T.);
#36332=EDGE_CURVE('',#28963,#28962,#5009,.T.);
#36333=EDGE_CURVE('',#28964,#28963,#18694,.T.);
#36334=EDGE_CURVE('',#28964,#28959,#5010,.T.);
#36335=EDGE_CURVE('',#28965,#28966,#5011,.T.);
#36336=EDGE_CURVE('',#28965,#28967,#18695,.T.);
#36337=EDGE_CURVE('',#28967,#28968,#28258,.T.);
#36338=EDGE_CURVE('',#28968,#28969,#18696,.T.);
#36339=EDGE_CURVE('',#28966,#28969,#5012,.T.);
#36340=EDGE_CURVE('',#28967,#28970,#18697,.T.);
#36341=EDGE_CURVE('',#28970,#28971,#28259,.T.);
#36342=EDGE_CURVE('',#28971,#28972,#2932,.T.);
#36343=EDGE_CURVE('',#28972,#28973,#2933,.T.);
#36344=EDGE_CURVE('',#28973,#28974,#18698,.T.);
#36345=EDGE_CURVE('',#28974,#28968,#188,.T.);
#36346=EDGE_CURVE('',#28975,#28976,#5013,.T.);
#36347=EDGE_CURVE('',#28975,#28977,#18699,.T.);
#36348=EDGE_CURVE('',#28977,#28978,#5014,.T.);
#36349=EDGE_CURVE('',#28978,#28979,#18700,.T.);
#36350=EDGE_CURVE('',#28976,#28979,#5015,.T.);
#36351=EDGE_CURVE('',#28980,#28981,#5016,.T.);
#36352=EDGE_CURVE('',#28982,#28981,#18701,.T.);
#36353=EDGE_CURVE('',#28983,#28982,#5017,.T.);
#36354=EDGE_CURVE('',#28984,#28983,#18702,.T.);
#36355=EDGE_CURVE('',#28984,#28980,#5018,.T.);
#36356=EDGE_CURVE('',#28985,#28986,#5019,.T.);
#36357=EDGE_CURVE('',#28985,#28987,#18703,.T.);
#36358=EDGE_CURVE('',#28958,#28987,#28260,.F.);
#36359=EDGE_CURVE('',#28958,#28986,#18704,.T.);
#36360=EDGE_CURVE('',#28988,#28957,#28261,.T.);
#36361=EDGE_CURVE('',#28988,#28989,#18705,.T.);
#36362=EDGE_CURVE('',#28989,#28990,#5020,.T.);
#36363=EDGE_CURVE('',#28990,#28957,#18706,.T.);
#36364=EDGE_CURVE('',#28991,#28961,#28262,.F.);
#36365=EDGE_CURVE('',#28992,#28961,#18707,.T.);
#36366=EDGE_CURVE('',#28993,#28992,#5021,.T.);
#36367=EDGE_CURVE('',#28991,#28993,#18708,.T.);
#36368=EDGE_CURVE('',#28994,#28995,#5022,.T.);
#36369=EDGE_CURVE('',#28960,#28995,#18709,.T.);
#36370=EDGE_CURVE('',#28960,#28996,#28263,.T.);
#36371=EDGE_CURVE('',#28994,#28996,#18710,.T.);
#36372=EDGE_CURVE('',#28997,#28998,#2934,.T.);
#36373=EDGE_CURVE('',#28999,#28998,#5023,.T.);
#36374=EDGE_CURVE('',#28999,#29000,#2935,.T.);
#36375=EDGE_CURVE('',#28997,#29000,#5024,.T.);
#36376=EDGE_CURVE('',#29001,#29002,#28264,.T.);
#36377=EDGE_CURVE('',#29002,#29003,#5025,.T.);
#36378=EDGE_CURVE('',#29003,#29004,#2936,.T.);
#36379=EDGE_CURVE('',#29001,#29004,#5026,.T.);
#36380=EDGE_CURVE('',#29005,#29006,#2937,.T.);
#36381=EDGE_CURVE('',#29007,#29005,#5027,.T.);
#36382=EDGE_CURVE('',#29008,#29007,#28265,.T.);
#36383=EDGE_CURVE('',#29006,#29008,#5028,.T.);
#36384=EDGE_CURVE('',#29009,#29010,#2938,.T.);
#36385=EDGE_CURVE('',#29009,#29011,#5029,.T.);
#36386=EDGE_CURVE('',#29012,#29011,#2939,.T.);
#36387=EDGE_CURVE('',#29010,#29012,#5030,.T.);
#36388=EDGE_CURVE('',#29013,#29014,#5031,.T.);
#36389=EDGE_CURVE('',#29014,#29015,#5032,.T.);
#36390=EDGE_CURVE('',#29013,#29015,#5033,.T.);
#36391=EDGE_CURVE('',#29016,#29017,#5034,.T.);
#36392=EDGE_CURVE('',#29018,#29017,#5035,.T.);
#36393=EDGE_CURVE('',#29016,#29018,#5036,.T.);
#36394=EDGE_CURVE('',#29019,#29020,#2940,.T.);
#36395=EDGE_CURVE('',#29021,#29020,#5037,.T.);
#36396=EDGE_CURVE('',#29021,#29022,#2941,.T.);
#36397=EDGE_CURVE('',#29019,#29022,#5038,.T.);
#36398=EDGE_CURVE('',#29023,#29024,#2942,.T.);
#36399=EDGE_CURVE('',#29023,#29025,#5039,.T.);
#36400=EDGE_CURVE('',#29026,#29025,#2943,.T.);
#36401=EDGE_CURVE('',#29024,#29026,#5040,.T.);
#36402=EDGE_CURVE('',#29027,#29028,#2944,.T.);
#36403=EDGE_CURVE('',#29028,#29029,#5041,.T.);
#36404=EDGE_CURVE('',#29029,#29030,#2945,.T.);
#36405=EDGE_CURVE('',#29027,#29030,#5042,.T.);
#36406=EDGE_CURVE('',#29031,#29032,#2946,.T.);
#36407=EDGE_CURVE('',#29033,#29031,#5043,.T.);
#36408=EDGE_CURVE('',#29034,#29033,#2947,.T.);
#36409=EDGE_CURVE('',#29032,#29034,#5044,.T.);
#36410=EDGE_CURVE('',#29035,#29034,#5045,.T.);
#36411=EDGE_CURVE('',#29035,#29036,#5046,.T.);
#36412=EDGE_CURVE('',#29032,#29036,#5047,.T.);
#36413=EDGE_CURVE('',#29030,#29037,#5048,.T.);
#36414=EDGE_CURVE('',#29038,#29037,#5049,.T.);
#36415=EDGE_CURVE('',#29038,#29027,#5050,.T.);
#36416=EDGE_CURVE('',#29039,#29040,#5051,.T.);
#36417=EDGE_CURVE('',#29039,#29038,#18711,.T.);
#36418=EDGE_CURVE('',#29037,#29040,#18712,.T.);
#36419=EDGE_CURVE('',#29041,#29042,#5052,.T.);
#36420=EDGE_CURVE('',#29041,#29043,#2948,.T.);
#36421=EDGE_CURVE('',#29043,#29044,#5053,.T.);
#36422=EDGE_CURVE('',#29044,#29042,#2949,.T.);
#36423=EDGE_CURVE('',#29045,#29046,#5054,.T.);
#36424=EDGE_CURVE('',#29045,#29047,#28266,.T.);
#36425=EDGE_CURVE('',#29047,#29048,#5055,.T.);
#36426=EDGE_CURVE('',#29048,#29046,#28267,.T.);
#36427=EDGE_CURVE('',#29028,#29045,#18713,.T.);
#36428=EDGE_CURVE('',#29046,#29029,#18714,.T.);
#36429=EDGE_CURVE('',#29038,#29049,#18715,.T.);
#36430=EDGE_CURVE('',#29049,#29050,#5056,.T.);
#36431=EDGE_CURVE('',#29050,#29028,#18716,.T.);
#36432=EDGE_CURVE('',#29051,#29052,#5057,.T.);
#36433=EDGE_CURVE('',#29025,#29052,#2950,.T.);
#36434=EDGE_CURVE('',#29051,#29023,#2951,.T.);
#36435=EDGE_CURVE('',#29052,#29018,#18717,.T.);
#36436=EDGE_CURVE('',#29016,#29051,#18718,.T.);
#36437=EDGE_CURVE('',#29053,#29054,#5058,.T.);
#36438=EDGE_CURVE('',#29055,#29054,#18719,.T.);
#36439=EDGE_CURVE('',#29056,#29055,#5059,.T.);
#36440=EDGE_CURVE('',#29053,#29056,#18720,.T.);
#36441=EDGE_CURVE('',#29057,#29055,#2952,.T.);
#36442=EDGE_CURVE('',#29058,#29057,#5060,.T.);
#36443=EDGE_CURVE('',#29056,#29058,#2953,.T.);
#36444=EDGE_CURVE('',#29059,#29057,#2954,.T.);
#36445=EDGE_CURVE('',#29059,#29060,#5061,.T.);
#36446=EDGE_CURVE('',#29058,#29060,#2955,.T.);
#36447=EDGE_CURVE('',#29061,#29062,#5062,.T.);
#36448=EDGE_CURVE('',#29060,#29062,#18721,.T.);
#36449=EDGE_CURVE('',#29061,#29059,#18722,.T.);
#36450=EDGE_CURVE('',#29062,#29026,#28268,.T.);
#36451=EDGE_CURVE('',#29024,#29061,#28269,.T.);
#36452=EDGE_CURVE('',#29063,#29064,#5063,.T.);
#36453=EDGE_CURVE('',#29063,#29065,#18723,.T.);
#36454=EDGE_CURVE('',#29065,#29066,#5064,.T.);
#36455=EDGE_CURVE('',#29066,#29064,#18724,.T.);
#36456=EDGE_CURVE('',#29065,#29067,#2956,.T.);
#36457=EDGE_CURVE('',#29067,#29068,#5065,.T.);
#36458=EDGE_CURVE('',#29068,#29066,#2957,.T.);
#36459=EDGE_CURVE('',#29013,#29069,#18725,.T.);
#36460=EDGE_CURVE('',#29069,#29070,#5066,.T.);
#36461=EDGE_CURVE('',#29070,#29014,#18726,.T.);
#36462=EDGE_CURVE('',#29069,#29021,#2958,.T.);
#36463=EDGE_CURVE('',#29020,#29070,#2959,.T.);
#36464=EDGE_CURVE('',#29022,#29071,#28270,.T.);
#36465=EDGE_CURVE('',#29071,#29072,#5067,.T.);
#36466=EDGE_CURVE('',#29072,#29019,#28271,.T.);
#36467=EDGE_CURVE('',#29071,#29073,#18727,.T.);
#36468=EDGE_CURVE('',#29073,#29074,#5068,.T.);
#36469=EDGE_CURVE('',#29074,#29072,#18728,.T.);
#36470=EDGE_CURVE('',#29067,#29074,#2960,.T.);
#36471=EDGE_CURVE('',#29073,#29068,#2961,.T.);
#36472=EDGE_CURVE('',#29075,#29031,#18729,.T.);
#36473=EDGE_CURVE('',#29076,#29075,#5069,.T.);
#36474=EDGE_CURVE('',#29033,#29076,#18730,.T.);
#36475=EDGE_CURVE('',#29077,#29075,#28272,.T.);
#36476=EDGE_CURVE('',#29078,#29077,#5070,.T.);
#36477=EDGE_CURVE('',#29076,#29078,#28273,.T.);
#36478=EDGE_CURVE('',#29079,#29080,#5071,.T.);
#36479=EDGE_CURVE('',#29081,#29080,#2962,.T.);
#36480=EDGE_CURVE('',#29082,#29081,#5072,.T.);
#36481=EDGE_CURVE('',#29079,#29082,#2963,.T.);
#36482=EDGE_CURVE('',#29083,#28872,#5073,.T.);
#36483=EDGE_CURVE('',#29084,#28871,#5074,.T.);
#36484=EDGE_CURVE('',#29083,#29084,#2964,.T.);
#36485=EDGE_CURVE('',#29085,#28875,#5075,.T.);
#36486=EDGE_CURVE('',#29085,#29086,#2965,.T.);
#36487=EDGE_CURVE('',#29086,#28876,#5076,.T.);
#36488=EDGE_CURVE('',#29087,#29088,#5077,.T.);
#36489=EDGE_CURVE('',#29036,#29088,#18731,.T.);
#36490=EDGE_CURVE('',#29087,#29035,#18732,.T.);
#36491=EDGE_CURVE('',#29035,#29089,#18733,.T.);
#36492=EDGE_CURVE('',#29090,#29033,#18734,.T.);
#36493=EDGE_CURVE('',#29089,#29090,#5078,.T.);
#36494=EDGE_CURVE('',#29091,#29092,#18735,.T.);
#36495=EDGE_CURVE('',#29091,#29077,#2966,.T.);
#36496=EDGE_CURVE('',#29093,#29075,#18736,.T.);
#36497=EDGE_CURVE('',#29093,#29092,#28274,.T.);
#36498=EDGE_CURVE('',#29088,#29094,#2967,.T.);
#36499=EDGE_CURVE('',#29094,#29093,#18737,.T.);
#36500=EDGE_CURVE('',#29095,#29094,#5079,.T.);
#36501=EDGE_CURVE('',#29095,#29087,#2968,.T.);
#36502=EDGE_CURVE('',#29096,#29097,#5080,.T.);
#36503=EDGE_CURVE('',#29096,#29039,#2969,.T.);
#36504=EDGE_CURVE('',#29040,#29097,#2970,.T.);
#36505=EDGE_CURVE('',#29098,#29046,#18738,.T.);
#36506=EDGE_CURVE('',#29097,#29098,#18739,.T.);
#36507=EDGE_CURVE('',#29099,#29100,#18740,.T.);
#36508=EDGE_CURVE('',#29098,#29100,#28275,.T.);
#36509=EDGE_CURVE('',#29099,#29048,#2971,.T.);
#36510=EDGE_CURVE('',#29101,#29102,#5081,.T.);
#36511=EDGE_CURVE('',#29101,#29041,#28276,.T.);
#36512=EDGE_CURVE('',#29042,#29102,#2972,.T.);
#36513=EDGE_CURVE('',#29103,#28874,#5082,.T.);
#36514=EDGE_CURVE('',#29103,#29085,#28277,.T.);
#36515=EDGE_CURVE('',#29104,#28873,#5083,.T.);
#36516=EDGE_CURVE('',#29104,#29083,#28278,.T.);
#36517=EDGE_CURVE('',#29105,#29106,#5084,.T.);
#36518=EDGE_CURVE('',#29080,#29106,#2973,.T.);
#36519=EDGE_CURVE('',#29105,#29079,#28279,.T.);
#36520=EDGE_CURVE('',#29049,#29107,#2974,.T.);
#36521=EDGE_CURVE('',#29108,#29039,#18741,.T.);
#36522=EDGE_CURVE('',#29107,#29108,#18742,.T.);
#36523=EDGE_CURVE('',#29109,#28877,#28280,.T.);
#36524=EDGE_CURVE('',#29109,#29110,#18743,.T.);
#36525=EDGE_CURVE('',#28878,#29110,#2975,.T.);
#36526=EDGE_CURVE('',#29086,#29111,#2976,.T.);
#36527=EDGE_CURVE('',#29111,#29112,#5085,.T.);
#36528=EDGE_CURVE('',#29112,#28876,#2977,.T.);
#36529=EDGE_CURVE('',#29111,#29044,#2978,.T.);
#36530=EDGE_CURVE('',#29042,#29085,#5086,.T.);
#36531=EDGE_CURVE('',#29043,#29113,#2979,.T.);
#36532=EDGE_CURVE('',#29113,#29114,#5087,.T.);
#36533=EDGE_CURVE('',#29114,#29044,#2980,.T.);
#36534=EDGE_CURVE('',#29115,#29101,#18744,.T.);
#36535=EDGE_CURVE('',#29100,#29115,#18745,.T.);
#36536=EDGE_CURVE('',#29116,#29099,#2981,.T.);
#36537=EDGE_CURVE('',#29117,#29116,#2982,.T.);
#36538=EDGE_CURVE('',#29113,#29117,#18746,.T.);
#36539=EDGE_CURVE('',#29118,#29099,#5088,.T.);
#36540=EDGE_CURVE('',#29118,#29119,#2983,.T.);
#36541=EDGE_CURVE('',#29119,#29116,#5089,.T.);
#36542=EDGE_CURVE('',#29047,#29118,#2984,.T.);
#36543=EDGE_CURVE('',#29047,#29050,#2985,.T.);
#36544=EDGE_CURVE('',#29120,#29050,#2986,.T.);
#36545=EDGE_CURVE('',#29120,#29107,#2987,.T.);
#36546=EDGE_CURVE('',#29121,#29122,#18747,.T.);
#36547=EDGE_CURVE('',#29110,#29121,#2988,.T.);
#36548=EDGE_CURVE('',#29123,#29109,#18748,.T.);
#36549=EDGE_CURVE('',#29122,#29123,#5090,.T.);
#36550=EDGE_CURVE('',#29124,#29125,#18749,.T.);
#36551=EDGE_CURVE('',#29121,#29125,#2989,.T.);
#36552=EDGE_CURVE('',#29124,#29122,#2990,.T.);
#36553=EDGE_CURVE('',#28888,#29126,#2991,.T.);
#36554=EDGE_CURVE('',#29127,#29126,#18750,.T.);
#36555=EDGE_CURVE('',#29127,#28870,#28281,.T.);
#36556=EDGE_CURVE('',#29025,#29128,#18751,.T.);
#36557=EDGE_CURVE('',#29129,#29052,#18752,.T.);
#36558=EDGE_CURVE('',#29129,#29128,#28282,.T.);
#36559=EDGE_CURVE('',#29018,#29130,#18753,.T.);
#36560=EDGE_CURVE('',#29130,#29129,#18754,.T.);
#36561=EDGE_CURVE('',#29005,#29061,#18755,.T.);
#36562=EDGE_CURVE('',#29006,#29016,#2992,.T.);
#36563=EDGE_CURVE('',#29059,#29131,#18756,.T.);
#36564=EDGE_CURVE('',#29131,#29005,#18757,.T.);
#36565=EDGE_CURVE('',#29054,#29131,#2993,.T.);
#36566=EDGE_CURVE('',#29132,#29053,#5091,.T.);
#36567=EDGE_CURVE('',#29132,#29054,#5092,.T.);
#36568=EDGE_CURVE('',#29133,#29053,#18758,.T.);
#36569=EDGE_CURVE('',#29056,#29134,#18759,.T.);
#36570=EDGE_CURVE('',#29134,#29133,#18760,.T.);
#36571=EDGE_CURVE('',#29135,#29058,#18761,.T.);
#36572=EDGE_CURVE('',#29135,#29134,#28283,.T.);
#36573=EDGE_CURVE('',#29136,#29137,#18762,.T.);
#36574=EDGE_CURVE('',#29137,#29135,#18763,.T.);
#36575=EDGE_CURVE('',#29128,#29136,#18764,.T.);
#36576=EDGE_CURVE('',#29065,#29138,#18765,.T.);
#36577=EDGE_CURVE('',#29139,#29138,#28284,.T.);
#36578=EDGE_CURVE('',#29139,#29067,#18766,.T.);
#36579=EDGE_CURVE('',#29140,#29063,#18767,.T.);
#36580=EDGE_CURVE('',#29138,#29140,#18768,.T.);
#36581=EDGE_CURVE('',#29141,#29063,#5093,.T.);
#36582=EDGE_CURVE('',#29141,#29064,#5094,.T.);
#36583=EDGE_CURVE('',#29073,#29142,#18769,.T.);
#36584=EDGE_CURVE('',#29064,#29142,#2994,.T.);
#36585=EDGE_CURVE('',#29003,#29071,#18770,.T.);
#36586=EDGE_CURVE('',#29142,#29003,#18771,.T.);
#36587=EDGE_CURVE('',#29004,#29013,#2995,.T.);
#36588=EDGE_CURVE('',#29143,#29070,#18772,.T.);
#36589=EDGE_CURVE('',#29144,#29143,#18773,.T.);
#36590=EDGE_CURVE('',#29014,#29144,#18774,.T.);
#36591=EDGE_CURVE('',#29020,#29145,#18775,.T.);
#36592=EDGE_CURVE('',#29143,#29145,#28285,.T.);
#36593=EDGE_CURVE('',#29146,#29147,#18776,.T.);
#36594=EDGE_CURVE('',#29145,#29146,#18777,.T.);
#36595=EDGE_CURVE('',#29147,#29139,#18778,.T.);
#36596=EDGE_CURVE('',#28881,#29148,#2996,.F.);
#36597=EDGE_CURVE('',#29148,#29149,#28286,.T.);
#36598=EDGE_CURVE('',#28882,#29149,#2997,.F.);
#36599=EDGE_CURVE('',#29150,#29151,#2998,.T.);
#36600=EDGE_CURVE('',#29152,#29150,#18779,.T.);
#36601=EDGE_CURVE('',#29153,#29152,#2999,.T.);
#36602=EDGE_CURVE('',#29125,#29153,#3000,.T.);
#36603=EDGE_CURVE('',#29151,#29124,#3001,.T.);
#36604=EDGE_CURVE('',#29078,#29090,#3002,.T.);
#36605=EDGE_CURVE('',#29154,#29091,#5095,.T.);
#36606=EDGE_CURVE('',#29078,#29154,#3003,.T.);
#36607=EDGE_CURVE('',#29155,#29091,#3004,.T.);
#36608=EDGE_CURVE('',#29156,#29155,#5096,.T.);
#36609=EDGE_CURVE('',#29154,#29156,#3005,.T.);
#36610=EDGE_CURVE('',#29082,#29157,#3006,.T.);
#36611=EDGE_CURVE('',#29157,#29158,#18780,.T.);
#36612=EDGE_CURVE('',#29158,#29155,#3007,.T.);
#36613=EDGE_CURVE('',#29092,#29159,#18781,.T.);
#36614=EDGE_CURVE('',#29159,#29105,#18782,.T.);
#36615=EDGE_CURVE('',#29160,#29081,#3008,.T.);
#36616=EDGE_CURVE('',#29157,#29160,#5097,.T.);
#36617=EDGE_CURVE('',#29161,#29081,#3009,.T.);
#36618=EDGE_CURVE('',#29080,#29083,#5098,.T.);
#36619=EDGE_CURVE('',#29084,#29161,#3010,.T.);
#36620=EDGE_CURVE('',#29162,#28871,#3011,.T.);
#36621=EDGE_CURVE('',#29161,#29162,#5099,.T.);
#36622=EDGE_CURVE('',#29163,#29164,#18783,.T.);
#36623=EDGE_CURVE('',#29164,#29165,#5100,.T.);
#36624=EDGE_CURVE('',#29165,#29127,#18784,.T.);
#36625=EDGE_CURVE('',#29126,#29163,#3012,.T.);
#36626=EDGE_CURVE('',#29166,#29167,#18785,.T.);
#36627=EDGE_CURVE('',#29166,#29164,#3013,.T.);
#36628=EDGE_CURVE('',#29163,#29167,#3014,.T.);
#36629=EDGE_CURVE('',#29089,#29168,#3015,.T.);
#36630=EDGE_CURVE('',#29168,#29169,#18786,.T.);
#36631=EDGE_CURVE('',#29169,#29087,#18787,.T.);
#36632=EDGE_CURVE('',#29170,#29090,#3016,.T.);
#36633=EDGE_CURVE('',#29170,#29168,#3017,.T.);
#36634=EDGE_CURVE('',#29171,#29172,#3018,.T.);
#36635=EDGE_CURVE('',#29172,#29166,#3019,.T.);
#36636=EDGE_CURVE('',#29167,#29173,#3020,.T.);
#36637=EDGE_CURVE('',#29173,#29174,#3021,.T.);
#36638=EDGE_CURVE('',#29174,#29171,#18788,.T.);
#36639=EDGE_CURVE('',#29175,#29176,#18789,.T.);
#36640=EDGE_CURVE('',#29175,#29159,#3022,.T.);
#36641=EDGE_CURVE('',#29176,#29092,#5101,.T.);
#36642=EDGE_CURVE('',#29177,#29093,#5102,.T.);
#36643=EDGE_CURVE('',#29176,#29177,#28287,.T.);
#36644=EDGE_CURVE('',#29177,#29095,#18790,.T.);
#36645=EDGE_CURVE('',#29169,#29178,#3023,.T.);
#36646=EDGE_CURVE('',#29095,#29178,#18791,.T.);
#36647=EDGE_CURVE('',#29096,#29179,#18792,.T.);
#36648=EDGE_CURVE('',#29108,#29179,#3024,.T.);
#36649=EDGE_CURVE('',#29180,#29098,#5103,.T.);
#36650=EDGE_CURVE('',#29180,#29096,#18793,.T.);
#36651=EDGE_CURVE('',#29181,#29100,#5104,.T.);
#36652=EDGE_CURVE('',#29181,#29180,#28288,.T.);
#36653=EDGE_CURVE('',#29182,#29181,#18794,.T.);
#36654=EDGE_CURVE('',#29182,#29115,#3025,.T.);
#36655=EDGE_CURVE('',#29115,#29183,#5105,.T.);
#36656=EDGE_CURVE('',#29102,#29183,#18795,.T.);
#36657=EDGE_CURVE('',#29103,#29102,#5106,.T.);
#36658=EDGE_CURVE('',#29104,#29103,#18796,.T.);
#36659=EDGE_CURVE('',#29104,#29106,#5107,.T.);
#36660=EDGE_CURVE('',#29159,#29184,#5108,.T.);
#36661=EDGE_CURVE('',#29106,#29184,#18797,.T.);
#36662=EDGE_CURVE('',#29185,#29175,#5109,.T.);
#36663=EDGE_CURVE('',#29184,#29185,#3026,.T.);
#36664=EDGE_CURVE('',#29186,#29175,#5110,.T.);
#36665=EDGE_CURVE('',#29187,#29186,#5111,.T.);
#36666=EDGE_CURVE('',#29185,#29187,#5112,.T.);
#36667=EDGE_CURVE('',#29188,#29182,#5113,.T.);
#36668=EDGE_CURVE('',#29188,#29189,#5114,.T.);
#36669=EDGE_CURVE('',#29189,#29190,#5115,.T.);
#36670=EDGE_CURVE('',#29190,#29182,#5116,.T.);
#36671=EDGE_CURVE('',#29183,#29188,#3027,.T.);
#36672=EDGE_CURVE('',#29191,#29107,#5117,.T.);
#36673=EDGE_CURVE('',#29191,#29192,#3028,.T.);
#36674=EDGE_CURVE('',#29192,#29120,#5118,.T.);
#36675=EDGE_CURVE('',#29193,#29108,#5119,.T.);
#36676=EDGE_CURVE('',#29193,#29191,#18798,.T.);
#36677=EDGE_CURVE('',#29194,#29179,#5120,.T.);
#36678=EDGE_CURVE('',#29194,#29193,#3029,.T.);
#36679=EDGE_CURVE('',#29195,#29196,#5121,.T.);
#36680=EDGE_CURVE('',#29195,#29197,#3030,.T.);
#36681=EDGE_CURVE('',#29197,#29198,#5122,.T.);
#36682=EDGE_CURVE('',#29198,#29196,#3031,.T.);
#36683=EDGE_CURVE('',#29151,#29199,#5123,.T.);
#36684=EDGE_CURVE('',#29124,#29200,#5124,.T.);
#36685=EDGE_CURVE('',#29200,#29199,#3032,.T.);
#36686=EDGE_CURVE('',#29122,#29201,#5125,.T.);
#36687=EDGE_CURVE('',#29201,#29200,#3033,.T.);
#36688=EDGE_CURVE('',#29123,#29202,#5126,.T.);
#36689=EDGE_CURVE('',#29202,#29201,#5127,.T.);
#36690=EDGE_CURVE('',#29203,#29109,#5128,.T.);
#36691=EDGE_CURVE('',#29203,#29204,#18799,.T.);
#36692=EDGE_CURVE('',#29123,#29204,#3034,.T.);
#36693=EDGE_CURVE('',#29205,#28877,#5129,.T.);
#36694=EDGE_CURVE('',#29205,#29203,#28289,.T.);
#36695=EDGE_CURVE('',#29112,#29205,#18800,.T.);
#36696=EDGE_CURVE('',#29114,#29112,#3035,.T.);
#36697=EDGE_CURVE('',#29117,#29206,#5130,.T.);
#36698=EDGE_CURVE('',#29206,#29114,#18801,.T.);
#36699=EDGE_CURVE('',#29117,#29207,#28290,.T.);
#36700=EDGE_CURVE('',#29207,#29208,#5131,.T.);
#36701=EDGE_CURVE('',#29208,#29206,#3036,.T.);
#36702=EDGE_CURVE('',#29119,#29209,#3037,.T.);
#36703=EDGE_CURVE('',#29207,#29209,#3038,.T.);
#36704=EDGE_CURVE('',#29210,#29119,#3039,.T.);
#36705=EDGE_CURVE('',#29210,#29120,#28291,.T.);
#36706=EDGE_CURVE('',#29192,#29211,#28292,.T.);
#36707=EDGE_CURVE('',#29211,#29210,#5132,.T.);
#36708=EDGE_CURVE('',#28880,#29212,#5133,.T.);
#36709=EDGE_CURVE('',#28879,#29213,#5134,.T.);
#36710=EDGE_CURVE('',#29213,#29212,#3040,.T.);
#36711=EDGE_CURVE('',#28878,#29214,#5135,.T.);
#36712=EDGE_CURVE('',#29214,#29213,#18802,.T.);
#36713=EDGE_CURVE('',#29110,#29215,#5136,.T.);
#36714=EDGE_CURVE('',#29215,#29214,#3041,.T.);
#36715=EDGE_CURVE('',#29121,#29216,#5137,.T.);
#36716=EDGE_CURVE('',#29216,#29215,#3042,.T.);
#36717=EDGE_CURVE('',#29125,#29217,#5138,.T.);
#36718=EDGE_CURVE('',#29217,#29216,#3043,.T.);
#36719=EDGE_CURVE('',#29153,#29218,#5139,.T.);
#36720=EDGE_CURVE('',#29218,#29217,#3044,.T.);
#36721=EDGE_CURVE('',#29167,#29219,#5140,.T.);
#36722=EDGE_CURVE('',#29220,#29219,#3045,.T.);
#36723=EDGE_CURVE('',#29173,#29220,#5141,.T.);
#36724=EDGE_CURVE('',#29163,#29221,#5142,.T.);
#36725=EDGE_CURVE('',#29219,#29221,#3046,.T.);
#36726=EDGE_CURVE('',#29126,#29222,#5143,.T.);
#36727=EDGE_CURVE('',#29221,#29222,#3047,.T.);
#36728=EDGE_CURVE('',#28888,#29223,#5144,.T.);
#36729=EDGE_CURVE('',#29222,#29223,#3048,.T.);
#36730=EDGE_CURVE('',#28887,#29224,#5145,.T.);
#36731=EDGE_CURVE('',#29223,#29224,#18803,.T.);
#36732=EDGE_CURVE('',#28886,#29225,#5146,.T.);
#36733=EDGE_CURVE('',#29224,#29225,#3049,.T.);
#36734=EDGE_CURVE('',#29225,#28890,#3050,.T.);
#36735=EDGE_CURVE('',#29226,#29227,#5147,.T.);
#36736=EDGE_CURVE('',#29228,#29227,#3051,.T.);
#36737=EDGE_CURVE('',#29229,#29228,#5148,.T.);
#36738=EDGE_CURVE('',#29226,#29229,#18804,.T.);
#36739=EDGE_CURVE('',#29230,#29228,#3052,.T.);
#36740=EDGE_CURVE('',#29231,#29230,#5149,.T.);
#36741=EDGE_CURVE('',#29229,#29231,#28293,.T.);
#36742=EDGE_CURVE('',#29136,#29012,#5150,.T.);
#36743=EDGE_CURVE('',#29232,#29011,#18805,.T.);
#36744=EDGE_CURVE('',#29232,#29137,#3053,.T.);
#36745=EDGE_CURVE('',#29233,#29136,#5151,.T.);
#36746=EDGE_CURVE('',#29010,#29233,#5152,.T.);
#36747=EDGE_CURVE('',#29234,#29128,#5153,.T.);
#36748=EDGE_CURVE('',#29233,#29234,#18806,.T.);
#36749=EDGE_CURVE('',#29235,#29129,#5154,.T.);
#36750=EDGE_CURVE('',#29234,#29235,#28294,.T.);
#36751=EDGE_CURVE('',#28994,#29130,#5155,.T.);
#36752=EDGE_CURVE('',#29235,#28994,#18807,.T.);
#36753=EDGE_CURVE('',#28995,#29130,#5156,.T.);
#36754=EDGE_CURVE('',#28995,#29017,#18808,.T.);
#36755=EDGE_CURVE('',#29017,#29008,#3054,.T.);
#36756=EDGE_CURVE('',#29236,#29131,#5157,.T.);
#36757=EDGE_CURVE('',#29007,#29236,#18809,.T.);
#36758=EDGE_CURVE('',#29236,#29132,#3055,.T.);
#36759=EDGE_CURVE('',#29132,#28992,#18810,.T.);
#36760=EDGE_CURVE('',#29133,#28992,#5158,.T.);
#36761=EDGE_CURVE('',#28993,#29133,#5159,.T.);
#36762=EDGE_CURVE('',#29237,#29134,#5160,.T.);
#36763=EDGE_CURVE('',#28993,#29237,#18811,.T.);
#36764=EDGE_CURVE('',#29238,#29135,#5161,.T.);
#36765=EDGE_CURVE('',#29237,#29238,#28295,.T.);
#36766=EDGE_CURVE('',#29239,#29137,#5162,.T.);
#36767=EDGE_CURVE('',#29238,#29239,#18812,.T.);
#36768=EDGE_CURVE('',#29240,#29232,#5163,.T.);
#36769=EDGE_CURVE('',#29239,#29240,#3056,.T.);
#36770=EDGE_CURVE('',#29241,#29232,#18813,.T.);
#36771=EDGE_CURVE('',#29241,#29242,#3057,.T.);
#36772=EDGE_CURVE('',#29240,#29242,#18814,.T.);
#36773=EDGE_CURVE('',#29243,#29244,#5164,.T.);
#36774=EDGE_CURVE('',#29242,#29244,#5165,.T.);
#36775=EDGE_CURVE('',#29245,#29242,#5166,.T.);
#36776=EDGE_CURVE('',#29243,#29245,#5167,.T.);
#36777=EDGE_CURVE('',#29241,#29246,#5168,.T.);
#36778=EDGE_CURVE('',#29245,#29246,#3058,.T.);
#36779=EDGE_CURVE('',#29246,#29230,#18815,.T.);
#36780=EDGE_CURVE('',#29231,#29241,#18816,.T.);
#36781=EDGE_CURVE('',#29230,#28889,#5169,.T.);
#36782=EDGE_CURVE('',#28890,#29228,#5170,.T.);
#36783=EDGE_CURVE('',#29247,#28883,#5171,.T.);
#36784=EDGE_CURVE('',#28889,#29247,#18817,.T.);
#36785=EDGE_CURVE('',#29149,#29247,#18818,.T.);
#36786=EDGE_CURVE('',#29248,#29249,#5172,.T.);
#36787=EDGE_CURVE('',#29248,#29250,#3059,.T.);
#36788=EDGE_CURVE('',#29251,#29250,#5173,.T.);
#36789=EDGE_CURVE('',#29251,#29249,#3060,.T.);
#36790=EDGE_CURVE('',#29252,#29147,#5174,.T.);
#36791=EDGE_CURVE('',#29252,#29253,#3061,.T.);
#36792=EDGE_CURVE('',#29253,#29254,#5175,.T.);
#36793=EDGE_CURVE('',#29254,#29147,#3062,.T.);
#36794=EDGE_CURVE('',#29255,#29139,#5176,.T.);
#36795=EDGE_CURVE('',#29255,#29252,#18819,.T.);
#36796=EDGE_CURVE('',#29256,#29138,#5177,.T.);
#36797=EDGE_CURVE('',#29256,#29255,#28296,.T.);
#36798=EDGE_CURVE('',#28989,#29140,#5178,.T.);
#36799=EDGE_CURVE('',#28989,#29256,#18820,.T.);
#36800=EDGE_CURVE('',#29257,#29258,#5179,.T.);
#36801=EDGE_CURVE('',#29257,#29248,#5180,.T.);
#36802=EDGE_CURVE('',#29249,#29258,#5181,.T.);
#36803=EDGE_CURVE('',#29140,#28990,#5182,.T.);
#36804=EDGE_CURVE('',#29141,#28990,#18821,.T.);
#36805=EDGE_CURVE('',#29259,#29142,#5183,.T.);
#36806=EDGE_CURVE('',#29259,#29141,#3063,.T.);
#36807=EDGE_CURVE('',#29002,#29259,#18822,.T.);
#36808=EDGE_CURVE('',#29015,#29001,#3064,.T.);
#36809=EDGE_CURVE('',#28986,#29144,#5184,.T.);
#36810=EDGE_CURVE('',#28986,#29015,#18823,.T.);
#36811=EDGE_CURVE('',#28985,#29144,#5185,.T.);
#36812=EDGE_CURVE('',#29260,#29143,#5186,.T.);
#36813=EDGE_CURVE('',#29260,#28985,#18824,.T.);
#36814=EDGE_CURVE('',#29261,#29145,#5187,.T.);
#36815=EDGE_CURVE('',#29261,#29260,#28297,.T.);
#36816=EDGE_CURVE('',#29262,#29146,#5188,.T.);
#36817=EDGE_CURVE('',#29262,#29261,#18825,.T.);
#36818=EDGE_CURVE('',#29000,#29262,#5189,.T.);
#36819=EDGE_CURVE('',#29146,#28997,#5190,.T.);
#36820=EDGE_CURVE('',#29254,#28998,#18826,.T.);
#36821=EDGE_CURVE('',#29251,#29254,#18827,.T.);
#36822=EDGE_CURVE('',#29253,#29249,#18828,.T.);
#36823=EDGE_CURVE('',#29263,#29264,#5191,.T.);
#36824=EDGE_CURVE('',#29263,#29251,#18829,.T.);
#36825=EDGE_CURVE('',#29250,#29264,#18830,.T.);
#36826=EDGE_CURVE('',#29265,#29266,#5192,.T.);
#36827=EDGE_CURVE('',#29265,#29263,#28298,.T.);
#36828=EDGE_CURVE('',#29264,#29266,#3065,.T.);
#36829=EDGE_CURVE('',#29212,#29148,#3066,.T.);
#36830=EDGE_CURVE('',#29267,#29268,#5193,.T.);
#36831=EDGE_CURVE('',#29267,#29265,#18831,.T.);
#36832=EDGE_CURVE('',#29266,#29268,#3067,.T.);
#36833=EDGE_CURVE('',#29264,#29149,#5194,.T.);
#36834=EDGE_CURVE('',#29148,#29266,#5195,.T.);
#36835=EDGE_CURVE('',#29197,#29269,#3068,.T.);
#36836=EDGE_CURVE('',#29269,#29270,#5196,.T.);
#36837=EDGE_CURVE('',#29270,#29198,#3069,.T.);
#36838=EDGE_CURVE('',#29271,#29272,#18832,.T.);
#36839=EDGE_CURVE('',#29152,#29272,#5197,.T.);
#36840=EDGE_CURVE('',#29150,#29271,#5198,.T.);
#36841=EDGE_CURVE('',#29199,#29271,#3070,.T.);
#36842=EDGE_CURVE('',#29269,#29273,#3071,.T.);
#36843=EDGE_CURVE('',#29273,#29274,#5199,.T.);
#36844=EDGE_CURVE('',#29274,#29270,#3072,.T.);
#36845=EDGE_CURVE('',#29275,#29274,#5200,.T.);
#36846=EDGE_CURVE('',#29273,#29276,#5201,.T.);
#36847=EDGE_CURVE('',#29275,#29276,#5202,.T.);
#36848=EDGE_CURVE('',#29272,#29218,#3073,.T.);
#36849=EDGE_CURVE('',#29277,#29278,#5203,.T.);
#36850=EDGE_CURVE('',#29277,#29279,#3074,.T.);
#36851=EDGE_CURVE('',#29279,#29280,#5204,.T.);
#36852=EDGE_CURVE('',#29280,#29278,#3075,.T.);
#36853=EDGE_CURVE('',#29279,#29281,#3076,.T.);
#36854=EDGE_CURVE('',#29281,#29282,#5205,.T.);
#36855=EDGE_CURVE('',#29282,#29280,#3077,.T.);
#36856=EDGE_CURVE('',#29281,#29283,#3078,.T.);
#36857=EDGE_CURVE('',#29283,#29284,#5206,.T.);
#36858=EDGE_CURVE('',#29284,#29282,#3079,.T.);
#36859=EDGE_CURVE('',#29285,#29156,#3080,.T.);
#36860=EDGE_CURVE('',#29285,#29170,#28299,.T.);
#36861=EDGE_CURVE('',#29158,#29286,#28300,.T.);
#36862=EDGE_CURVE('',#29286,#29287,#3081,.T.);
#36863=EDGE_CURVE('',#29156,#29287,#3082,.T.);
#36864=EDGE_CURVE('',#29158,#29288,#5207,.T.);
#36865=EDGE_CURVE('',#29289,#29288,#3083,.T.);
#36866=EDGE_CURVE('',#29286,#29289,#5208,.T.);
#36867=EDGE_CURVE('',#29288,#29160,#18833,.T.);
#36868=EDGE_CURVE('',#29160,#29162,#3084,.T.);
#36869=EDGE_CURVE('',#29162,#29290,#18834,.T.);
#36870=EDGE_CURVE('',#29290,#28870,#5209,.T.);
#36871=EDGE_CURVE('',#29291,#29127,#5210,.T.);
#36872=EDGE_CURVE('',#29290,#29291,#28301,.T.);
#36873=EDGE_CURVE('',#29165,#29292,#3085,.T.);
#36874=EDGE_CURVE('',#29291,#29292,#18835,.T.);
#36875=EDGE_CURVE('',#29164,#29293,#5211,.T.);
#36876=EDGE_CURVE('',#29294,#29293,#5212,.T.);
#36877=EDGE_CURVE('',#29165,#29294,#5213,.T.);
#36878=EDGE_CURVE('',#29166,#29295,#5214,.T.);
#36879=EDGE_CURVE('',#29293,#29295,#3086,.T.);
#36880=EDGE_CURVE('',#29172,#29296,#5215,.T.);
#36881=EDGE_CURVE('',#29295,#29296,#3087,.T.);
#36882=EDGE_CURVE('',#29297,#29298,#5216,.T.);
#36883=EDGE_CURVE('',#29299,#29298,#3088,.T.);
#36884=EDGE_CURVE('',#29300,#29299,#5217,.T.);
#36885=EDGE_CURVE('',#29297,#29300,#3089,.T.);
#36886=EDGE_CURVE('',#29301,#29178,#5218,.T.);
#36887=EDGE_CURVE('',#29302,#29169,#5219,.T.);
#36888=EDGE_CURVE('',#29301,#29302,#3090,.T.);
#36889=EDGE_CURVE('',#29303,#29168,#5220,.T.);
#36890=EDGE_CURVE('',#29302,#29303,#18836,.T.);
#36891=EDGE_CURVE('',#29304,#29170,#5221,.T.);
#36892=EDGE_CURVE('',#29303,#29304,#3091,.T.);
#36893=EDGE_CURVE('',#29305,#29285,#5222,.T.);
#36894=EDGE_CURVE('',#29304,#29305,#28302,.T.);
#36895=EDGE_CURVE('',#29306,#29299,#3092,.T.);
#36896=EDGE_CURVE('',#29307,#29306,#5223,.T.);
#36897=EDGE_CURVE('',#29300,#29307,#3093,.T.);
#36898=EDGE_CURVE('',#29308,#29309,#5224,.T.);
#36899=EDGE_CURVE('',#29308,#29310,#5225,.T.);
#36900=EDGE_CURVE('',#29311,#29310,#5226,.T.);
#36901=EDGE_CURVE('',#29311,#29309,#5227,.T.);
#36902=EDGE_CURVE('',#29309,#29306,#3094,.T.);
#36903=EDGE_CURVE('',#29307,#29311,#3095,.T.);
#36904=EDGE_CURVE('',#29171,#29312,#5228,.T.);
#36905=EDGE_CURVE('',#29296,#29312,#3096,.T.);
#36906=EDGE_CURVE('',#29174,#29313,#5229,.T.);
#36907=EDGE_CURVE('',#29312,#29313,#18837,.T.);
#36908=EDGE_CURVE('',#29313,#29220,#3097,.T.);
#36909=EDGE_CURVE('',#29314,#29315,#5230,.T.);
#36910=EDGE_CURVE('',#29316,#29315,#3098,.T.);
#36911=EDGE_CURVE('',#29317,#29316,#5231,.T.);
#36912=EDGE_CURVE('',#29314,#29317,#3099,.T.);
#36913=EDGE_CURVE('',#29318,#29319,#5232,.T.);
#36914=EDGE_CURVE('',#29315,#29319,#3100,.T.);
#36915=EDGE_CURVE('',#29318,#29314,#3101,.T.);
#36916=EDGE_CURVE('',#29320,#29321,#5233,.T.);
#36917=EDGE_CURVE('',#29319,#29321,#3102,.T.);
#36918=EDGE_CURVE('',#29320,#29318,#3103,.T.);
#36919=EDGE_CURVE('',#29178,#29322,#18838,.T.);
#36920=EDGE_CURVE('',#29322,#29323,#18839,.T.);
#36921=EDGE_CURVE('',#29323,#29186,#28303,.T.);
#36922=EDGE_CURVE('',#28981,#29301,#18840,.T.);
#36923=EDGE_CURVE('',#28981,#29322,#3104,.T.);
#36924=EDGE_CURVE('',#28979,#29194,#18841,.T.);
#36925=EDGE_CURVE('',#29179,#29324,#18842,.T.);
#36926=EDGE_CURVE('',#28979,#29324,#3105,.T.);
#36927=EDGE_CURVE('',#29325,#29190,#28304,.T.);
#36928=EDGE_CURVE('',#29324,#29325,#18843,.T.);
#36929=EDGE_CURVE('',#29326,#29323,#5234,.T.);
#36930=EDGE_CURVE('',#29187,#29326,#28305,.T.);
#36931=EDGE_CURVE('',#29189,#29327,#28306,.T.);
#36932=EDGE_CURVE('',#29327,#29325,#5235,.T.);
#36933=EDGE_CURVE('',#29189,#29187,#18844,.T.);
#36934=EDGE_CURVE('',#29328,#28973,#3106,.T.);
#36935=EDGE_CURVE('',#28974,#29328,#18845,.T.);
#36936=EDGE_CURVE('',#29211,#29328,#5236,.T.);
#36937=EDGE_CURVE('',#28969,#28978,#5237,.T.);
#36938=EDGE_CURVE('',#29329,#29330,#3107,.T.);
#36939=EDGE_CURVE('',#29331,#29330,#28307,.T.);
#36940=EDGE_CURVE('',#29329,#29331,#3108,.T.);
#36941=EDGE_CURVE('',#29332,#29195,#3109,.T.);
#36942=EDGE_CURVE('',#29331,#29332,#3110,.T.);
#36943=EDGE_CURVE('',#29330,#29197,#3111,.T.);
#36944=EDGE_CURVE('',#29332,#29333,#5238,.T.);
#36945=EDGE_CURVE('',#29196,#29333,#3112,.T.);
#36946=EDGE_CURVE('',#29196,#29334,#3113,.T.);
#36947=EDGE_CURVE('',#29270,#29199,#3114,.T.);
#36948=EDGE_CURVE('',#29334,#29202,#3115,.T.);
#36949=EDGE_CURVE('',#29204,#29334,#5239,.T.);
#36950=EDGE_CURVE('',#29204,#29208,#3116,.T.);
#36951=EDGE_CURVE('',#29209,#29335,#5240,.T.);
#36952=EDGE_CURVE('',#29335,#29208,#3117,.T.);
#36953=EDGE_CURVE('',#29209,#29336,#3118,.T.);
#36954=EDGE_CURVE('',#29337,#29210,#5241,.T.);
#36955=EDGE_CURVE('',#29336,#29337,#3119,.T.);
#36956=EDGE_CURVE('',#29336,#29338,#5242,.T.);
#36957=EDGE_CURVE('',#29338,#29335,#3120,.T.);
#36958=EDGE_CURVE('',#29337,#28972,#3121,.T.);
#36959=EDGE_CURVE('',#29339,#29212,#18846,.T.);
#36960=EDGE_CURVE('',#29213,#29340,#3122,.T.);
#36961=EDGE_CURVE('',#29339,#29340,#3123,.T.);
#36962=EDGE_CURVE('',#29340,#29277,#3124,.T.);
#36963=EDGE_CURVE('',#29218,#29281,#3125,.T.);
#36964=EDGE_CURVE('',#29277,#29341,#5243,.T.);
#36965=EDGE_CURVE('',#29278,#29341,#5244,.T.);
#36966=EDGE_CURVE('',#29320,#29342,#5245,.T.);
#36967=EDGE_CURVE('',#29321,#29342,#5246,.T.);
#36968=EDGE_CURVE('',#29220,#29314,#3126,.T.);
#36969=EDGE_CURVE('',#29224,#29343,#3127,.T.);
#36970=EDGE_CURVE('',#29343,#29320,#3128,.T.);
#36971=EDGE_CURVE('',#29344,#29225,#18847,.T.);
#36972=EDGE_CURVE('',#29344,#29343,#3129,.T.);
#36973=EDGE_CURVE('',#29227,#29344,#3130,.T.);
#36974=EDGE_CURVE('',#29345,#29346,#5247,.T.);
#36975=EDGE_CURVE('',#29227,#29346,#3131,.T.);
#36976=EDGE_CURVE('',#29345,#29226,#3132,.T.);
#36977=EDGE_CURVE('',#29011,#29347,#18848,.T.);
#36978=EDGE_CURVE('',#29347,#29345,#18849,.T.);
#36979=EDGE_CURVE('',#29348,#29009,#18850,.T.);
#36980=EDGE_CURVE('',#29348,#29347,#3133,.T.);
#36981=EDGE_CURVE('',#28996,#29348,#18851,.T.);
#36982=EDGE_CURVE('',#29244,#29349,#28308,.T.);
#36983=EDGE_CURVE('',#29349,#28991,#18852,.T.);
#36984=EDGE_CURVE('',#29350,#29349,#5248,.T.);
#36985=EDGE_CURVE('',#29350,#29243,#28309,.T.);
#36986=EDGE_CURVE('',#29351,#29243,#18853,.T.);
#36987=EDGE_CURVE('',#29351,#29247,#3134,.T.);
#36988=EDGE_CURVE('',#29351,#29257,#18854,.T.);
#36989=EDGE_CURVE('',#29352,#29353,#5249,.T.);
#36990=EDGE_CURVE('',#29352,#29257,#28310,.T.);
#36991=EDGE_CURVE('',#29258,#29353,#28311,.T.);
#36992=EDGE_CURVE('',#29353,#28988,#18855,.T.);
#36993=EDGE_CURVE('',#29354,#28999,#18856,.T.);
#36994=EDGE_CURVE('',#28987,#29354,#18857,.T.);
#36995=EDGE_CURVE('',#28998,#29355,#18858,.T.);
#36996=EDGE_CURVE('',#29354,#29355,#3135,.T.);
#36997=EDGE_CURVE('',#29356,#29267,#3136,.T.);
#36998=EDGE_CURVE('',#29355,#29356,#18859,.T.);
#36999=EDGE_CURVE('',#29356,#29357,#5250,.T.);
#37000=EDGE_CURVE('',#29268,#29357,#3137,.T.);
#37001=EDGE_CURVE('',#29268,#29339,#3138,.T.);
#37002=EDGE_CURVE('',#29273,#29358,#3139,.T.);
#37003=EDGE_CURVE('',#29359,#29330,#5251,.T.);
#37004=EDGE_CURVE('',#29358,#29359,#3140,.T.);
#37005=EDGE_CURVE('',#29360,#29329,#3141,.T.);
#37006=EDGE_CURVE('',#29359,#29360,#3142,.T.);
#37007=EDGE_CURVE('',#29361,#29276,#3143,.T.);
#37008=EDGE_CURVE('',#29361,#29362,#5252,.T.);
#37009=EDGE_CURVE('',#29275,#29362,#3144,.T.);
#37010=EDGE_CURVE('',#29361,#29358,#5253,.T.);
#37011=EDGE_CURVE('',#29271,#29363,#3145,.T.);
#37012=EDGE_CURVE('',#29364,#29363,#18860,.T.);
#37013=EDGE_CURVE('',#29364,#29272,#3146,.T.);
#37014=EDGE_CURVE('',#29363,#29365,#3147,.T.);
#37015=EDGE_CURVE('',#29365,#29275,#3148,.T.);
#37016=EDGE_CURVE('',#29283,#29366,#3149,.T.);
#37017=EDGE_CURVE('',#29366,#29364,#3150,.T.);
#37018=EDGE_CURVE('',#29283,#29367,#5254,.T.);
#37019=EDGE_CURVE('',#29367,#29284,#5255,.T.);
#37020=EDGE_CURVE('',#29280,#29368,#3151,.T.);
#37021=EDGE_CURVE('',#29369,#29368,#3152,.T.);
#37022=EDGE_CURVE('',#29370,#29369,#3153,.T.);
#37023=EDGE_CURVE('',#29278,#29370,#3154,.T.);
#37024=EDGE_CURVE('',#29371,#29284,#3155,.T.);
#37025=EDGE_CURVE('',#29368,#29371,#3156,.T.);
#37026=EDGE_CURVE('',#29287,#29372,#3157,.T.);
#37027=EDGE_CURVE('',#29372,#29373,#3158,.T.);
#37028=EDGE_CURVE('',#29373,#29285,#5256,.T.);
#37029=EDGE_CURVE('',#29287,#29374,#5257,.T.);
#37030=EDGE_CURVE('',#29375,#29374,#3159,.T.);
#37031=EDGE_CURVE('',#29372,#29375,#5258,.T.);
#37032=EDGE_CURVE('',#29374,#29289,#3160,.T.);
#37033=EDGE_CURVE('',#29292,#29289,#3161,.T.);
#37034=EDGE_CURVE('',#29376,#29294,#3162,.T.);
#37035=EDGE_CURVE('',#29292,#29376,#5259,.T.);
#37036=EDGE_CURVE('',#29298,#29376,#3163,.T.);
#37037=EDGE_CURVE('',#29306,#29296,#3164,.T.);
#37038=EDGE_CURVE('',#29377,#29378,#5260,.T.);
#37039=EDGE_CURVE('',#29298,#29378,#3165,.T.);
#37040=EDGE_CURVE('',#29377,#29297,#3166,.T.);
#37041=EDGE_CURVE('',#29379,#29300,#3167,.T.);
#37042=EDGE_CURVE('',#29380,#29379,#28312,.T.);
#37043=EDGE_CURVE('',#29380,#29377,#3168,.T.);
#37044=EDGE_CURVE('',#29381,#29379,#3169,.T.);
#37045=EDGE_CURVE('',#29381,#29380,#3170,.T.);
#37046=EDGE_CURVE('',#28951,#28982,#5261,.T.);
#37047=EDGE_CURVE('',#29305,#29382,#5262,.T.);
#37048=EDGE_CURVE('',#28945,#29382,#18861,.T.);
#37049=EDGE_CURVE('',#29382,#28946,#3171,.T.);
#37050=EDGE_CURVE('',#29373,#28947,#3172,.T.);
#37051=EDGE_CURVE('',#29383,#29379,#5263,.T.);
#37052=EDGE_CURVE('',#29383,#29384,#3173,.T.);
#37053=EDGE_CURVE('',#29384,#29381,#3174,.T.);
#37054=EDGE_CURVE('',#29311,#29385,#3175,.T.);
#37055=EDGE_CURVE('',#29385,#29383,#3176,.T.);
#37056=EDGE_CURVE('',#29308,#29386,#3177,.T.);
#37057=EDGE_CURVE('',#29387,#29386,#5264,.T.);
#37058=EDGE_CURVE('',#29387,#29310,#3178,.T.);
#37059=EDGE_CURVE('',#29387,#29385,#5265,.T.);
#37060=EDGE_CURVE('',#29388,#29389,#3179,.T.);
#37061=EDGE_CURVE('',#29389,#29308,#3180,.T.);
#37062=EDGE_CURVE('',#29312,#29388,#3181,.T.);
#37063=EDGE_CURVE('',#29390,#29313,#3182,.T.);
#37064=EDGE_CURVE('',#29390,#29388,#18862,.T.);
#37065=EDGE_CURVE('',#29317,#29391,#3183,.T.);
#37066=EDGE_CURVE('',#29391,#29390,#3184,.T.);
#37067=EDGE_CURVE('',#29392,#29316,#5266,.T.);
#37068=EDGE_CURVE('',#29317,#29392,#5267,.T.);
#37069=EDGE_CURVE('',#29393,#29316,#3185,.T.);
#37070=EDGE_CURVE('',#29319,#29394,#3186,.T.);
#37071=EDGE_CURVE('',#29394,#29393,#3187,.T.);
#37072=EDGE_CURVE('',#29321,#29395,#3188,.T.);
#37073=EDGE_CURVE('',#29395,#29396,#3189,.T.);
#37074=EDGE_CURVE('',#29396,#29394,#3190,.T.);
#37075=EDGE_CURVE('',#29397,#29322,#5268,.T.);
#37076=EDGE_CURVE('',#29326,#29397,#18863,.T.);
#37077=EDGE_CURVE('',#29397,#28984,#3191,.T.);
#37078=EDGE_CURVE('',#29398,#29324,#5269,.T.);
#37079=EDGE_CURVE('',#29398,#28975,#3192,.T.);
#37080=EDGE_CURVE('',#29327,#29398,#18864,.T.);
#37081=EDGE_CURVE('',#29326,#29327,#18865,.T.);
#37082=EDGE_CURVE('',#28977,#28965,#5270,.T.);
#37083=EDGE_CURVE('',#29399,#29329,#5271,.T.);
#37084=EDGE_CURVE('',#29399,#29400,#3193,.T.);
#37085=EDGE_CURVE('',#29400,#29360,#5272,.T.);
#37086=EDGE_CURVE('',#29401,#29331,#5273,.T.);
#37087=EDGE_CURVE('',#29401,#29399,#3194,.T.);
#37088=EDGE_CURVE('',#29333,#29401,#3195,.T.);
#37089=EDGE_CURVE('',#29338,#29333,#5274,.T.);
#37090=EDGE_CURVE('',#29337,#29402,#5275,.T.);
#37091=EDGE_CURVE('',#29402,#29338,#3196,.T.);
#37092=EDGE_CURVE('',#28970,#29402,#3197,.T.);
#37093=EDGE_CURVE('',#29339,#29403,#5276,.T.);
#37094=EDGE_CURVE('',#29340,#29404,#5277,.T.);
#37095=EDGE_CURVE('',#29404,#29403,#3198,.T.);
#37096=EDGE_CURVE('',#29341,#29404,#3199,.T.);
#37097=EDGE_CURVE('',#29405,#29370,#5278,.T.);
#37098=EDGE_CURVE('',#29405,#29341,#3200,.T.);
#37099=EDGE_CURVE('',#29406,#29342,#3201,.T.);
#37100=EDGE_CURVE('',#29406,#29395,#5279,.T.);
#37101=EDGE_CURVE('',#29343,#29407,#5280,.T.);
#37102=EDGE_CURVE('',#29342,#29407,#3202,.T.);
#37103=EDGE_CURVE('',#29344,#29408,#5281,.T.);
#37104=EDGE_CURVE('',#29407,#29408,#3203,.T.);
#37105=EDGE_CURVE('',#29408,#29346,#5282,.T.);
#37106=EDGE_CURVE('',#29347,#29409,#5283,.T.);
#37107=EDGE_CURVE('',#29346,#29409,#18866,.T.);
#37108=EDGE_CURVE('',#29348,#29410,#5284,.T.);
#37109=EDGE_CURVE('',#29409,#29410,#3204,.T.);
#37110=EDGE_CURVE('',#29411,#28996,#5285,.T.);
#37111=EDGE_CURVE('',#29410,#29411,#18867,.T.);
#37112=EDGE_CURVE('',#29411,#28964,#3205,.T.);
#37113=EDGE_CURVE('',#29412,#28991,#5286,.T.);
#37114=EDGE_CURVE('',#28963,#29412,#3206,.T.);
#37115=EDGE_CURVE('',#29412,#29350,#18868,.T.);
#37116=EDGE_CURVE('',#29350,#29413,#18869,.T.);
#37117=EDGE_CURVE('',#29413,#29351,#5287,.T.);
#37118=EDGE_CURVE('',#29352,#29413,#18870,.T.);
#37119=EDGE_CURVE('',#29414,#28988,#5288,.T.);
#37120=EDGE_CURVE('',#29414,#29352,#18871,.T.);
#37121=EDGE_CURVE('',#28955,#29414,#3207,.T.);
#37122=EDGE_CURVE('',#29415,#28987,#5289,.T.);
#37123=EDGE_CURVE('',#29415,#28953,#3208,.T.);
#37124=EDGE_CURVE('',#29354,#29416,#5290,.T.);
#37125=EDGE_CURVE('',#29416,#29415,#18872,.T.);
#37126=EDGE_CURVE('',#29355,#29417,#5291,.T.);
#37127=EDGE_CURVE('',#29417,#29416,#3209,.T.);
#37128=EDGE_CURVE('',#29357,#29417,#18873,.T.);
#37129=EDGE_CURVE('',#29403,#29357,#5292,.T.);
#37130=EDGE_CURVE('',#29418,#29369,#5293,.T.);
#37131=EDGE_CURVE('',#29418,#29405,#3210,.T.);
#37132=EDGE_CURVE('',#29419,#29359,#5294,.T.);
#37133=EDGE_CURVE('',#29419,#29420,#3211,.T.);
#37134=EDGE_CURVE('',#29420,#29358,#5295,.T.);
#37135=EDGE_CURVE('',#29400,#29419,#3212,.T.);
#37136=EDGE_CURVE('',#29365,#29421,#5296,.T.);
#37137=EDGE_CURVE('',#29362,#29421,#3213,.T.);
#37138=EDGE_CURVE('',#29420,#29362,#5297,.T.);
#37139=EDGE_CURVE('',#29422,#29423,#18874,.T.);
#37140=EDGE_CURVE('',#29364,#29423,#5298,.T.);
#37141=EDGE_CURVE('',#29363,#29422,#5299,.T.);
#37142=EDGE_CURVE('',#29421,#29422,#3214,.T.);
#37143=EDGE_CURVE('',#29366,#29424,#5300,.T.);
#37144=EDGE_CURVE('',#29423,#29424,#3215,.T.);
#37145=EDGE_CURVE('',#29367,#29425,#3216,.T.);
#37146=EDGE_CURVE('',#29425,#29371,#5301,.T.);
#37147=EDGE_CURVE('',#29424,#29367,#3217,.T.);
#37148=EDGE_CURVE('',#29426,#29368,#5302,.T.);
#37149=EDGE_CURVE('',#29426,#29418,#3218,.T.);
#37150=EDGE_CURVE('',#29425,#29426,#3219,.T.);
#37151=EDGE_CURVE('',#28983,#28952,#5303,.T.);
#37152=EDGE_CURVE('',#29427,#29375,#3220,.T.);
#37153=EDGE_CURVE('',#29373,#29427,#5304,.T.);
#37154=EDGE_CURVE('',#29375,#29378,#5305,.T.);
#37155=EDGE_CURVE('',#29428,#29380,#5306,.T.);
#37156=EDGE_CURVE('',#29378,#29428,#3221,.T.);
#37157=EDGE_CURVE('',#29429,#29381,#5307,.T.);
#37158=EDGE_CURVE('',#29428,#29429,#3222,.T.);
#37159=EDGE_CURVE('',#29430,#29384,#5308,.T.);
#37160=EDGE_CURVE('',#29429,#29430,#3223,.T.);
#37161=EDGE_CURVE('',#28949,#29427,#3224,.T.);
#37162=EDGE_CURVE('',#29431,#29396,#5309,.T.);
#37163=EDGE_CURVE('',#29431,#29406,#3225,.T.);
#37164=EDGE_CURVE('',#29389,#29432,#5310,.T.);
#37165=EDGE_CURVE('',#29386,#29432,#3226,.T.);
#37166=EDGE_CURVE('',#29433,#29383,#5311,.T.);
#37167=EDGE_CURVE('',#29430,#29433,#3227,.T.);
#37168=EDGE_CURVE('',#29434,#29385,#5312,.T.);
#37169=EDGE_CURVE('',#29433,#29434,#3228,.T.);
#37170=EDGE_CURVE('',#29434,#29386,#5313,.T.);
#37171=EDGE_CURVE('',#29391,#29435,#5314,.T.);
#37172=EDGE_CURVE('',#29436,#29435,#3229,.T.);
#37173=EDGE_CURVE('',#29390,#29436,#5315,.T.);
#37174=EDGE_CURVE('',#29388,#29437,#5316,.T.);
#37175=EDGE_CURVE('',#29432,#29437,#3230,.T.);
#37176=EDGE_CURVE('',#29437,#29436,#18875,.T.);
#37177=EDGE_CURVE('',#29435,#29392,#3231,.T.);
#37178=EDGE_CURVE('',#29392,#29438,#3232,.T.);
#37179=EDGE_CURVE('',#29438,#29393,#5317,.T.);
#37180=EDGE_CURVE('',#29439,#29394,#5318,.T.);
#37181=EDGE_CURVE('',#29438,#29439,#3233,.T.);
#37182=EDGE_CURVE('',#29439,#29431,#3234,.T.);
#37183=EDGE_CURVE('',#29425,#29440,#18876,.T.);
#37184=EDGE_CURVE('',#29441,#29440,#18877,.T.);
#37185=EDGE_CURVE('',#29418,#29441,#18878,.T.);
#37186=EDGE_CURVE('',#29424,#29442,#18879,.T.);
#37187=EDGE_CURVE('',#29440,#29442,#5319,.T.);
#37188=EDGE_CURVE('',#29421,#29443,#18880,.T.);
#37189=EDGE_CURVE('',#29442,#29443,#18881,.T.);
#37190=EDGE_CURVE('',#29400,#29444,#18882,.T.);
#37191=EDGE_CURVE('',#29443,#29444,#5320,.T.);
#37192=EDGE_CURVE('',#29445,#29441,#5321,.T.);
#37193=EDGE_CURVE('',#29405,#29445,#18883,.T.);
#37194=EDGE_CURVE('',#29438,#29446,#18884,.T.);
#37195=EDGE_CURVE('',#29431,#29447,#18885,.T.);
#37196=EDGE_CURVE('',#29446,#29447,#18886,.T.);
#37197=EDGE_CURVE('',#29435,#29448,#18887,.T.);
#37198=EDGE_CURVE('',#29448,#29446,#5322,.T.);
#37199=EDGE_CURVE('',#29449,#29448,#18888,.T.);
#37200=EDGE_CURVE('',#29432,#29449,#18889,.T.);
#37201=EDGE_CURVE('',#29450,#29449,#5323,.T.);
#37202=EDGE_CURVE('',#29430,#29450,#18890,.T.);
#37203=EDGE_CURVE('',#29406,#29451,#18891,.T.);
#37204=EDGE_CURVE('',#29447,#29451,#5324,.T.);
#37205=EDGE_CURVE('',#29452,#29450,#18892,.T.);
#37206=EDGE_CURVE('',#28952,#29452,#18893,.T.);
#37207=EDGE_CURVE('',#28983,#29453,#18894,.T.);
#37208=EDGE_CURVE('',#29453,#29452,#5325,.T.);
#37209=EDGE_CURVE('',#29451,#29445,#18895,.T.);
#37210=EDGE_CURVE('',#28965,#29454,#18896,.T.);
#37211=EDGE_CURVE('',#29444,#29454,#18897,.T.);
#37212=EDGE_CURVE('',#28977,#29455,#18898,.T.);
#37213=EDGE_CURVE('',#29454,#29455,#5326,.T.);
#37214=EDGE_CURVE('',#29455,#29453,#18899,.T.);
#37215=EDGE_CURVE('',#29456,#29457,#28313,.T.);
#37216=EDGE_CURVE('',#29456,#29458,#3235,.T.);
#37217=EDGE_CURVE('',#29459,#29458,#28314,.T.);
#37218=EDGE_CURVE('',#29460,#29459,#3236,.F.);
#37219=EDGE_CURVE('',#29461,#29460,#3237,.F.);
#37220=EDGE_CURVE('',#29462,#29461,#3238,.F.);
#37221=EDGE_CURVE('',#29463,#29462,#3239,.F.);
#37222=EDGE_CURVE('',#29457,#29463,#5327,.F.);
#37223=EDGE_CURVE('',#29464,#29464,#5328,.F.);
#37224=EDGE_CURVE('',#29465,#29465,#5329,.T.);
#37225=EDGE_CURVE('',#29466,#29467,#3240,.T.);
#37226=EDGE_CURVE('',#29467,#29468,#3241,.T.);
#37227=EDGE_CURVE('',#29469,#29468,#28315,.T.);
#37228=EDGE_CURVE('',#29469,#29470,#3242,.F.);
#37229=EDGE_CURVE('',#29470,#29471,#3243,.F.);
#37230=EDGE_CURVE('',#29471,#29466,#28316,.T.);
#37231=EDGE_CURVE('',#29472,#29473,#3244,.F.);
#37232=EDGE_CURVE('',#29474,#29473,#5330,.F.);
#37233=EDGE_CURVE('',#29475,#29474,#3245,.F.);
#37234=EDGE_CURVE('',#29472,#29475,#5331,.F.);
#37235=EDGE_CURVE('',#29476,#29476,#5332,.T.);
#37236=EDGE_CURVE('',#29477,#29478,#3246,.T.);
#37237=EDGE_CURVE('',#29478,#29479,#3247,.T.);
#37238=EDGE_CURVE('',#29479,#29480,#3248,.T.);
#37239=EDGE_CURVE('',#29480,#29477,#3249,.T.);
#37240=EDGE_CURVE('',#29481,#29481,#5333,.T.);
#37241=EDGE_CURVE('',#29481,#29476,#5334,.T.);
#37242=EDGE_CURVE('',#29482,#29482,#5335,.T.);
#37243=EDGE_CURVE('',#29483,#29483,#5336,.T.);
#37244=EDGE_CURVE('',#29483,#29482,#18900,.T.);
#37245=EDGE_CURVE('',#29484,#29466,#3250,.F.);
#37246=EDGE_CURVE('',#29475,#29484,#28317,.T.);
#37247=EDGE_CURVE('',#29467,#29474,#3251,.F.);
#37248=EDGE_CURVE('',#29474,#29475,#3252,.T.);
#37249=EDGE_CURVE('',#29468,#29484,#3253,.F.);
#37250=EDGE_CURVE('',#29479,#29485,#5337,.T.);
#37251=EDGE_CURVE('',#29485,#29486,#3254,.T.);
#37252=EDGE_CURVE('',#29487,#29486,#3255,.F.);
#37253=EDGE_CURVE('',#29488,#29487,#3256,.F.);
#37254=EDGE_CURVE('',#29488,#29489,#18901,.T.);
#37255=EDGE_CURVE('',#29489,#29480,#3257,.T.);
#37256=EDGE_CURVE('',#29478,#29489,#3258,.T.);
#37257=EDGE_CURVE('',#29488,#29490,#3259,.T.);
#37258=EDGE_CURVE('',#29491,#29490,#3260,.F.);
#37259=EDGE_CURVE('',#29491,#29485,#3261,.T.);
#37260=EDGE_CURVE('',#29477,#29489,#28318,.T.);
#37261=EDGE_CURVE('',#29492,#29487,#3262,.T.);
#37262=EDGE_CURVE('',#29486,#29493,#3263,.T.);
#37263=EDGE_CURVE('',#29493,#29492,#3264,.T.);
#37264=EDGE_CURVE('',#29471,#29494,#3265,.F.);
#37265=EDGE_CURVE('',#29494,#29495,#3266,.F.);
#37266=EDGE_CURVE('',#29495,#29469,#3267,.F.);
#37267=EDGE_CURVE('',#29495,#29465,#18902,.T.);
#37268=EDGE_CURVE('',#29493,#29496,#3268,.T.);
#37269=EDGE_CURVE('',#29496,#29497,#3269,.T.);
#37270=EDGE_CURVE('',#29497,#29498,#3270,.T.);
#37271=EDGE_CURVE('',#29498,#29499,#3271,.T.);
#37272=EDGE_CURVE('',#29499,#29500,#3272,.T.);
#37273=EDGE_CURVE('',#29500,#29501,#3273,.T.);
#37274=EDGE_CURVE('',#29501,#29502,#3274,.T.);
#37275=EDGE_CURVE('',#29502,#29503,#3275,.T.);
#37276=EDGE_CURVE('',#29503,#29461,#3276,.T.);
#37277=EDGE_CURVE('',#29460,#29504,#3277,.T.);
#37278=EDGE_CURVE('',#29504,#29505,#3278,.T.);
#37279=EDGE_CURVE('',#29505,#29506,#3279,.T.);
#37280=EDGE_CURVE('',#29506,#29507,#3280,.T.);
#37281=EDGE_CURVE('',#29507,#29492,#28319,.T.);
#37282=EDGE_CURVE('',#29508,#29486,#3281,.F.);
#37283=EDGE_CURVE('',#29462,#29508,#3282,.F.);
#37284=EDGE_CURVE('',#29504,#29462,#3283,.T.);
#37285=EDGE_CURVE('',#29508,#29491,#3284,.T.);
#37286=EDGE_CURVE('',#29491,#29505,#3285,.T.);
#37287=EDGE_CURVE('',#29509,#29504,#3286,.F.);
#37288=EDGE_CURVE('',#29457,#29509,#28320,.T.);
#37289=EDGE_CURVE('',#29509,#29459,#28321,.T.);
#37290=EDGE_CURVE('',#29458,#29510,#5338,.F.);
#37291=EDGE_CURVE('',#29510,#29456,#5339,.F.);
#37292=EDGE_CURVE('',#29506,#29488,#3287,.T.);
#37293=EDGE_CURVE('',#29490,#29505,#28322,.T.);
#37294=EDGE_CURVE('',#29511,#29508,#3288,.F.);
#37295=EDGE_CURVE('',#29485,#29511,#28323,.F.);
#37296=EDGE_CURVE('',#29512,#29512,#5340,.T.);
#37297=EDGE_CURVE('',#29473,#29513,#3289,.F.);
#37298=EDGE_CURVE('',#29513,#29472,#3290,.F.);
#37299=EDGE_CURVE('',#29513,#29512,#18903,.T.);
#37300=EDGE_CURVE('',#29514,#29514,#5341,.T.);
#37301=EDGE_CURVE('',#29515,#29515,#5342,.T.);
#37302=EDGE_CURVE('',#29515,#29464,#18904,.T.);
#37303=EDGE_CURVE('',#29510,#29514,#18905,.T.);
#37304=EDGE_CURVE('',#29516,#29517,#28324,.T.);
#37305=EDGE_CURVE('',#29517,#29518,#18906,.T.);
#37306=EDGE_CURVE('',#29518,#29519,#5343,.T.);
#37307=EDGE_CURVE('',#29519,#29516,#18907,.T.);
#37308=EDGE_CURVE('',#29520,#29521,#5344,.T.);
#37309=EDGE_CURVE('',#29521,#29519,#5345,.T.);
#37310=EDGE_CURVE('',#29518,#29520,#5346,.T.);
#37311=EDGE_CURVE('',#29522,#29523,#5347,.T.);
#37312=EDGE_CURVE('',#29523,#29521,#18908,.T.);
#37313=EDGE_CURVE('',#29520,#29522,#18909,.T.);
#37314=EDGE_CURVE('',#29524,#29525,#5348,.T.);
#37315=EDGE_CURVE('',#29525,#29523,#5349,.T.);
#37316=EDGE_CURVE('',#29522,#29524,#5350,.T.);
#37317=EDGE_CURVE('',#29526,#29527,#5351,.T.);
#37318=EDGE_CURVE('',#29527,#29525,#18910,.T.);
#37319=EDGE_CURVE('',#29524,#29526,#18911,.T.);
#37320=EDGE_CURVE('',#29528,#29529,#5352,.T.);
#37321=EDGE_CURVE('',#29529,#29527,#5353,.T.);
#37322=EDGE_CURVE('',#29526,#29528,#5354,.T.);
#37323=EDGE_CURVE('',#29530,#29531,#5355,.T.);
#37324=EDGE_CURVE('',#29531,#29529,#18912,.T.);
#37325=EDGE_CURVE('',#29528,#29530,#18913,.T.);
#37326=EDGE_CURVE('',#29532,#29533,#5356,.T.);
#37327=EDGE_CURVE('',#29533,#29531,#5357,.T.);
#37328=EDGE_CURVE('',#29530,#29532,#5358,.T.);
#37329=EDGE_CURVE('',#29534,#29535,#28325,.T.);
#37330=EDGE_CURVE('',#29535,#29533,#18914,.T.);
#37331=EDGE_CURVE('',#29532,#29534,#18915,.T.);
#37332=EDGE_CURVE('',#29530,#29536,#18916,.T.);
#37333=EDGE_CURVE('',#29537,#29536,#5359,.T.);
#37334=EDGE_CURVE('',#29537,#29532,#18917,.T.);
#37335=EDGE_CURVE('',#29538,#29528,#18918,.T.);
#37336=EDGE_CURVE('',#29536,#29538,#18919,.T.);
#37337=EDGE_CURVE('',#29526,#29539,#18920,.T.);
#37338=EDGE_CURVE('',#29538,#29539,#5360,.T.);
#37339=EDGE_CURVE('',#29540,#29524,#18921,.T.);
#37340=EDGE_CURVE('',#29539,#29540,#18922,.T.);
#37341=EDGE_CURVE('',#29522,#29541,#18923,.T.);
#37342=EDGE_CURVE('',#29540,#29541,#5361,.T.);
#37343=EDGE_CURVE('',#29542,#29520,#18924,.T.);
#37344=EDGE_CURVE('',#29541,#29542,#18925,.T.);
#37345=EDGE_CURVE('',#29518,#29543,#18926,.T.);
#37346=EDGE_CURVE('',#29542,#29543,#5362,.T.);
#37347=EDGE_CURVE('',#29544,#29517,#18927,.T.);
#37348=EDGE_CURVE('',#29543,#29544,#18928,.T.);
#37349=EDGE_CURVE('',#29545,#29516,#18929,.T.);
#37350=EDGE_CURVE('',#29546,#29545,#28326,.T.);
#37351=EDGE_CURVE('',#29547,#29546,#18930,.T.);
#37352=EDGE_CURVE('',#29548,#29547,#28327,.T.);
#37353=EDGE_CURVE('',#29549,#29548,#18931,.T.);
#37354=EDGE_CURVE('',#29544,#29549,#28328,.T.);
#37355=EDGE_CURVE('',#29550,#29551,#28329,.T.);
#37356=EDGE_CURVE('',#29551,#29552,#18932,.T.);
#37357=EDGE_CURVE('',#29552,#29553,#5363,.T.);
#37358=EDGE_CURVE('',#29553,#29550,#18933,.T.);
#37359=EDGE_CURVE('',#29554,#29555,#5364,.T.);
#37360=EDGE_CURVE('',#29555,#29553,#5365,.T.);
#37361=EDGE_CURVE('',#29552,#29554,#5366,.T.);
#37362=EDGE_CURVE('',#29556,#29557,#5367,.T.);
#37363=EDGE_CURVE('',#29557,#29555,#18934,.T.);
#37364=EDGE_CURVE('',#29554,#29556,#18935,.T.);
#37365=EDGE_CURVE('',#29558,#29559,#5368,.T.);
#37366=EDGE_CURVE('',#29559,#29557,#5369,.T.);
#37367=EDGE_CURVE('',#29556,#29558,#5370,.T.);
#37368=EDGE_CURVE('',#29560,#29561,#5371,.T.);
#37369=EDGE_CURVE('',#29561,#29559,#18936,.T.);
#37370=EDGE_CURVE('',#29558,#29560,#18937,.T.);
#37371=EDGE_CURVE('',#29562,#29563,#5372,.T.);
#37372=EDGE_CURVE('',#29563,#29561,#5373,.T.);
#37373=EDGE_CURVE('',#29560,#29562,#5374,.T.);
#37374=EDGE_CURVE('',#29564,#29565,#5375,.T.);
#37375=EDGE_CURVE('',#29565,#29563,#18938,.T.);
#37376=EDGE_CURVE('',#29562,#29564,#18939,.T.);
#37377=EDGE_CURVE('',#29566,#29567,#5376,.T.);
#37378=EDGE_CURVE('',#29567,#29565,#5377,.T.);
#37379=EDGE_CURVE('',#29564,#29566,#5378,.T.);
#37380=EDGE_CURVE('',#29545,#29567,#18940,.T.);
#37381=EDGE_CURVE('',#29566,#29546,#18941,.T.);
#37382=EDGE_CURVE('',#29535,#29550,#18942,.T.);
#37383=EDGE_CURVE('',#29568,#29569,#28330,.T.);
#37384=EDGE_CURVE('',#29569,#29537,#18943,.T.);
#37385=EDGE_CURVE('',#29537,#29570,#5379,.T.);
#37386=EDGE_CURVE('',#29570,#29568,#18944,.T.);
#37387=EDGE_CURVE('',#29536,#29571,#5380,.T.);
#37388=EDGE_CURVE('',#29571,#29570,#5381,.T.);
#37389=EDGE_CURVE('',#29538,#29572,#5382,.T.);
#37390=EDGE_CURVE('',#29572,#29571,#18945,.T.);
#37391=EDGE_CURVE('',#29539,#29573,#5383,.T.);
#37392=EDGE_CURVE('',#29573,#29572,#5384,.T.);
#37393=EDGE_CURVE('',#29540,#29574,#5385,.T.);
#37394=EDGE_CURVE('',#29574,#29573,#18946,.T.);
#37395=EDGE_CURVE('',#29541,#29575,#5386,.T.);
#37396=EDGE_CURVE('',#29575,#29574,#5387,.T.);
#37397=EDGE_CURVE('',#29542,#29576,#5388,.T.);
#37398=EDGE_CURVE('',#29576,#29575,#18947,.T.);
#37399=EDGE_CURVE('',#29543,#29577,#5389,.T.);
#37400=EDGE_CURVE('',#29577,#29576,#5390,.T.);
#37401=EDGE_CURVE('',#29549,#29577,#18948,.T.);
#37402=EDGE_CURVE('',#29578,#29548,#18949,.T.);
#37403=EDGE_CURVE('',#29579,#29578,#5391,.T.);
#37404=EDGE_CURVE('',#29580,#29579,#18950,.T.);
#37405=EDGE_CURVE('',#29581,#29580,#5392,.T.);
#37406=EDGE_CURVE('',#29582,#29581,#18951,.T.);
#37407=EDGE_CURVE('',#29583,#29582,#5393,.T.);
#37408=EDGE_CURVE('',#29584,#29583,#18952,.T.);
#37409=EDGE_CURVE('',#29585,#29584,#5394,.T.);
#37410=EDGE_CURVE('',#29586,#29585,#18953,.T.);
#37411=EDGE_CURVE('',#29568,#29586,#18954,.T.);
#37412=EDGE_CURVE('',#29587,#29586,#28331,.T.);
#37413=EDGE_CURVE('',#29585,#29588,#5395,.T.);
#37414=EDGE_CURVE('',#29588,#29587,#18955,.T.);
#37415=EDGE_CURVE('',#29584,#29589,#5396,.T.);
#37416=EDGE_CURVE('',#29589,#29588,#5397,.T.);
#37417=EDGE_CURVE('',#29583,#29590,#5398,.T.);
#37418=EDGE_CURVE('',#29590,#29589,#18956,.T.);
#37419=EDGE_CURVE('',#29582,#29591,#5399,.T.);
#37420=EDGE_CURVE('',#29591,#29590,#5400,.T.);
#37421=EDGE_CURVE('',#29581,#29592,#5401,.T.);
#37422=EDGE_CURVE('',#29592,#29591,#18957,.T.);
#37423=EDGE_CURVE('',#29580,#29593,#5402,.T.);
#37424=EDGE_CURVE('',#29593,#29592,#5403,.T.);
#37425=EDGE_CURVE('',#29579,#29594,#5404,.T.);
#37426=EDGE_CURVE('',#29594,#29593,#18958,.T.);
#37427=EDGE_CURVE('',#29578,#29595,#5405,.T.);
#37428=EDGE_CURVE('',#29595,#29594,#5406,.T.);
#37429=EDGE_CURVE('',#29547,#29595,#18959,.T.);
#37430=EDGE_CURVE('',#29564,#29594,#18960,.T.);
#37431=EDGE_CURVE('',#29595,#29566,#18961,.T.);
#37432=EDGE_CURVE('',#29569,#29534,#18962,.T.);
#37433=EDGE_CURVE('',#29552,#29588,#18963,.T.);
#37434=EDGE_CURVE('',#29589,#29554,#18964,.T.);
#37435=EDGE_CURVE('',#29587,#29551,#18965,.T.);
#37436=EDGE_CURVE('',#29556,#29590,#18966,.T.);
#37437=EDGE_CURVE('',#29591,#29558,#18967,.T.);
#37438=EDGE_CURVE('',#29560,#29592,#18968,.T.);
#37439=EDGE_CURVE('',#29593,#29562,#18969,.T.);
#37440=EDGE_CURVE('',#29596,#29596,#5407,.T.);
#37441=EDGE_CURVE('',#29597,#29597,#5408,.T.);
#37442=EDGE_CURVE('',#29598,#29599,#18970,.T.);
#37443=EDGE_CURVE('',#29600,#29598,#3291,.T.);
#37444=EDGE_CURVE('',#29600,#29601,#18971,.T.);
#37445=EDGE_CURVE('',#29599,#29601,#5409,.T.);
#37446=EDGE_CURVE('',#29602,#29603,#3292,.T.);
#37447=EDGE_CURVE('',#29602,#29604,#18972,.T.);
#37448=EDGE_CURVE('',#29605,#29604,#3293,.T.);
#37449=EDGE_CURVE('',#29603,#29605,#18973,.T.);
#37450=EDGE_CURVE('',#29603,#29600,#28332,.T.);
#37451=EDGE_CURVE('',#29601,#29605,#28333,.T.);
#37452=EDGE_CURVE('',#29606,#29607,#3294,.T.);
#37453=EDGE_CURVE('',#29608,#29606,#5410,.T.);
#37454=EDGE_CURVE('',#29609,#29608,#18974,.T.);
#37455=EDGE_CURVE('',#29610,#29609,#3295,.T.);
#37456=EDGE_CURVE('',#29607,#29610,#3296,.T.);
#37457=EDGE_CURVE('',#29609,#29602,#3297,.T.);
#37458=EDGE_CURVE('',#29604,#29608,#3298,.T.);
#37459=EDGE_CURVE('',#29599,#29606,#5411,.T.);
#37460=EDGE_CURVE('',#29611,#29611,#5412,.T.);
#37461=EDGE_CURVE('',#29612,#29613,#5413,.T.);
#37462=EDGE_CURVE('',#29613,#29612,#5414,.T.);
#37463=EDGE_CURVE('',#29613,#29597,#18975,.T.);
#37464=EDGE_CURVE('',#29596,#29611,#18976,.T.);
#37465=EDGE_CURVE('',#29614,#29606,#18977,.T.);
#37466=EDGE_CURVE('',#29615,#29614,#3299,.T.);
#37467=EDGE_CURVE('',#29599,#29615,#3300,.T.);
#37468=EDGE_CURVE('',#29616,#29602,#3301,.T.);
#37469=EDGE_CURVE('',#29617,#29616,#3302,.T.);
#37470=EDGE_CURVE('',#29618,#29617,#3303,.T.);
#37471=EDGE_CURVE('',#29610,#29618,#28334,.T.);
#37472=EDGE_CURVE('',#29616,#29603,#3304,.T.);
#37473=EDGE_CURVE('',#29598,#29619,#3305,.T.);
#37474=EDGE_CURVE('',#29620,#29619,#3306,.T.);
#37475=EDGE_CURVE('',#29620,#29616,#3307,.T.);
#37476=EDGE_CURVE('',#29621,#29622,#5415,.T.);
#37477=EDGE_CURVE('',#29622,#29621,#5416,.T.);
#37478=EDGE_CURVE('',#29622,#29623,#5417,.T.);
#37479=EDGE_CURVE('',#29623,#29623,#5418,.T.);
#37480=EDGE_CURVE('',#29624,#29625,#3308,.T.);
#37481=EDGE_CURVE('',#29624,#29626,#5419,.T.);
#37482=EDGE_CURVE('',#29627,#29626,#28335,.T.);
#37483=EDGE_CURVE('',#29627,#29625,#5420,.T.);
#37484=EDGE_CURVE('',#29628,#29629,#3309,.T.);
#37485=EDGE_CURVE('',#29628,#29630,#5421,.T.);
#37486=EDGE_CURVE('',#29631,#29630,#28336,.T.);
#37487=EDGE_CURVE('',#29629,#29631,#5422,.T.);
#37488=EDGE_CURVE('',#29632,#29633,#5423,.T.);
#37489=EDGE_CURVE('',#29634,#29632,#28337,.T.);
#37490=EDGE_CURVE('',#29635,#29634,#5424,.T.);
#37491=EDGE_CURVE('',#29633,#29635,#28338,.T.);
#37492=EDGE_CURVE('',#29621,#29636,#18978,.T.);
#37493=EDGE_CURVE('',#29636,#29636,#5425,.T.);
#37494=EDGE_CURVE('',#29612,#29637,#18979,.T.);
#37495=EDGE_CURVE('',#29637,#29638,#5426,.T.);
#37496=EDGE_CURVE('',#29638,#29639,#28339,.T.);
#37497=EDGE_CURVE('',#29640,#29639,#5427,.T.);
#37498=EDGE_CURVE('',#29640,#29641,#28340,.T.);
#37499=EDGE_CURVE('',#29641,#29642,#5428,.T.);
#37500=EDGE_CURVE('',#29642,#29643,#28341,.T.);
#37501=EDGE_CURVE('',#29644,#29643,#5429,.T.);
#37502=EDGE_CURVE('',#29644,#29645,#28342,.T.);
#37503=EDGE_CURVE('',#29645,#29646,#5430,.T.);
#37504=EDGE_CURVE('',#29646,#29647,#28343,.T.);
#37505=EDGE_CURVE('',#29648,#29647,#5431,.T.);
#37506=EDGE_CURVE('',#29648,#29649,#28344,.T.);
#37507=EDGE_CURVE('',#29649,#29650,#5432,.T.);
#37508=EDGE_CURVE('',#29650,#29651,#28345,.T.);
#37509=EDGE_CURVE('',#29652,#29651,#5433,.T.);
#37510=EDGE_CURVE('',#29652,#29632,#28346,.T.);
#37511=EDGE_CURVE('',#29633,#29653,#28347,.T.);
#37512=EDGE_CURVE('',#29654,#29653,#5434,.T.);
#37513=EDGE_CURVE('',#29654,#29655,#28348,.T.);
#37514=EDGE_CURVE('',#29655,#29656,#5435,.T.);
#37515=EDGE_CURVE('',#29656,#29657,#28349,.T.);
#37516=EDGE_CURVE('',#29658,#29657,#5436,.T.);
#37517=EDGE_CURVE('',#29658,#29659,#28350,.T.);
#37518=EDGE_CURVE('',#29659,#29660,#5437,.T.);
#37519=EDGE_CURVE('',#29660,#29661,#28351,.T.);
#37520=EDGE_CURVE('',#29662,#29661,#5438,.T.);
#37521=EDGE_CURVE('',#29662,#29663,#28352,.T.);
#37522=EDGE_CURVE('',#29663,#29664,#5439,.T.);
#37523=EDGE_CURVE('',#29664,#29665,#28353,.T.);
#37524=EDGE_CURVE('',#29666,#29665,#5440,.T.);
#37525=EDGE_CURVE('',#29666,#29667,#28354,.T.);
#37526=EDGE_CURVE('',#29667,#29637,#5441,.T.);
#37527=EDGE_CURVE('',#29668,#29669,#28355,.T.);
#37528=EDGE_CURVE('',#29668,#29669,#28356,.T.);
#37529=EDGE_CURVE('',#29668,#29670,#18980,.T.);
#37530=EDGE_CURVE('',#29670,#29671,#3310,.T.);
#37531=EDGE_CURVE('',#29672,#29671,#3311,.F.);
#37532=EDGE_CURVE('',#29673,#29672,#3312,.F.);
#37533=EDGE_CURVE('',#29674,#29673,#3313,.T.);
#37534=EDGE_CURVE('',#29674,#29675,#3314,.T.);
#37535=EDGE_CURVE('',#29675,#29670,#3315,.T.);
#37536=EDGE_CURVE('',#29676,#29676,#5442,.T.);
#37537=EDGE_CURVE('',#29676,#29625,#18981,.T.);
#37538=EDGE_CURVE('',#29625,#29628,#3316,.T.);
#37539=EDGE_CURVE('',#29629,#29624,#3317,.T.);
#37540=EDGE_CURVE('',#29672,#29677,#3318,.T.);
#37541=EDGE_CURVE('',#29677,#29678,#28357,.T.);
#37542=EDGE_CURVE('',#29678,#29679,#3319,.T.);
#37543=EDGE_CURVE('',#29679,#29673,#28358,.T.);
#37544=EDGE_CURVE('',#29680,#29681,#3320,.T.);
#37545=EDGE_CURVE('',#29681,#29682,#28359,.T.);
#37546=EDGE_CURVE('',#29682,#29683,#3321,.T.);
#37547=EDGE_CURVE('',#29683,#29680,#3322,.T.);
#37548=EDGE_CURVE('',#29684,#29685,#3323,.T.);
#37549=EDGE_CURVE('',#29685,#29686,#28360,.T.);
#37550=EDGE_CURVE('',#29686,#29687,#3324,.T.);
#37551=EDGE_CURVE('',#29687,#29684,#3325,.T.);
#37552=EDGE_CURVE('',#29688,#29689,#3326,.T.);
#37553=EDGE_CURVE('',#29689,#29690,#28361,.T.);
#37554=EDGE_CURVE('',#29690,#29691,#3327,.T.);
#37555=EDGE_CURVE('',#29691,#29688,#28362,.T.);
#37556=EDGE_CURVE('',#29692,#29693,#3328,.T.);
#37557=EDGE_CURVE('',#29693,#29694,#28363,.T.);
#37558=EDGE_CURVE('',#29694,#29695,#3329,.T.);
#37559=EDGE_CURVE('',#29695,#29692,#28364,.T.);
#37560=EDGE_CURVE('',#29696,#29697,#3330,.T.);
#37561=EDGE_CURVE('',#29697,#29618,#28365,.T.);
#37562=EDGE_CURVE('',#29617,#29696,#28366,.T.);
#37563=EDGE_CURVE('',#29677,#29680,#3331,.T.);
#37564=EDGE_CURVE('',#29683,#29678,#3332,.T.);
#37565=EDGE_CURVE('',#29681,#29684,#3333,.T.);
#37566=EDGE_CURVE('',#29687,#29682,#3334,.T.);
#37567=EDGE_CURVE('',#29685,#29688,#3335,.T.);
#37568=EDGE_CURVE('',#29691,#29686,#3336,.T.);
#37569=EDGE_CURVE('',#29689,#29692,#3337,.T.);
#37570=EDGE_CURVE('',#29695,#29690,#3338,.T.);
#37571=EDGE_CURVE('',#29693,#29696,#3339,.T.);
#37572=EDGE_CURVE('',#29617,#29694,#3340,.T.);
#37573=EDGE_CURVE('',#29697,#29698,#3341,.T.);
#37574=EDGE_CURVE('',#29698,#29699,#3342,.T.);
#37575=EDGE_CURVE('',#29699,#29618,#3343,.T.);
#37576=EDGE_CURVE('',#29700,#29701,#3344,.T.);
#37577=EDGE_CURVE('',#29700,#29670,#3345,.T.);
#37578=EDGE_CURVE('',#29679,#29674,#3346,.T.);
#37579=EDGE_CURVE('',#29679,#29701,#3347,.T.);
#37580=EDGE_CURVE('',#29702,#29703,#3348,.T.);
#37581=EDGE_CURVE('',#29702,#29678,#3349,.T.);
#37582=EDGE_CURVE('',#29683,#29703,#3350,.T.);
#37583=EDGE_CURVE('',#29704,#29705,#3351,.T.);
#37584=EDGE_CURVE('',#29704,#29682,#3352,.T.);
#37585=EDGE_CURVE('',#29687,#29705,#3353,.T.);
#37586=EDGE_CURVE('',#29706,#29707,#3354,.T.);
#37587=EDGE_CURVE('',#29706,#29686,#3355,.T.);
#37588=EDGE_CURVE('',#29691,#29708,#3356,.T.);
#37589=EDGE_CURVE('',#29707,#29708,#3357,.T.);
#37590=EDGE_CURVE('',#29709,#29710,#3358,.T.);
#37591=EDGE_CURVE('',#29709,#29690,#3359,.T.);
#37592=EDGE_CURVE('',#29695,#29710,#3360,.T.);
#37593=EDGE_CURVE('',#29711,#29620,#3361,.T.);
#37594=EDGE_CURVE('',#29711,#29694,#3362,.T.);
#37595=EDGE_CURVE('',#29607,#29699,#3363,.T.);
#37596=EDGE_CURVE('',#29671,#29700,#3364,.T.);
#37597=EDGE_CURVE('',#29701,#29702,#3365,.T.);
#37598=EDGE_CURVE('',#29703,#29704,#3366,.T.);
#37599=EDGE_CURVE('',#29705,#29706,#3367,.T.);
#37600=EDGE_CURVE('',#29708,#29709,#3368,.T.);
#37601=EDGE_CURVE('',#29710,#29711,#3369,.T.);
#37602=EDGE_CURVE('',#29711,#29697,#28367,.T.);
#37603=EDGE_CURVE('',#29696,#29710,#28368,.T.);
#37604=EDGE_CURVE('',#29709,#29693,#28369,.T.);
#37605=EDGE_CURVE('',#29692,#29708,#28370,.T.);
#37606=EDGE_CURVE('',#29706,#29689,#28371,.T.);
#37607=EDGE_CURVE('',#29688,#29705,#28372,.T.);
#37608=EDGE_CURVE('',#29704,#29685,#28373,.T.);
#37609=EDGE_CURVE('',#29684,#29703,#28374,.T.);
#37610=EDGE_CURVE('',#29702,#29681,#28375,.T.);
#37611=EDGE_CURVE('',#29680,#29701,#28376,.T.);
#37612=EDGE_CURVE('',#29700,#29677,#28377,.T.);
#37613=EDGE_CURVE('',#29619,#29698,#3370,.T.);
#37614=EDGE_CURVE('',#29699,#29712,#3371,.T.);
#37615=EDGE_CURVE('',#29712,#29614,#5443,.T.);
#37616=EDGE_CURVE('',#29662,#29713,#189,.T.);
#37617=EDGE_CURVE('',#29714,#29661,#190,.T.);
#37618=EDGE_CURVE('',#29714,#29713,#5444,.T.);
#37619=EDGE_CURVE('',#29713,#29715,#18982,.T.);
#37620=EDGE_CURVE('',#29715,#29663,#28378,.T.);
#37621=EDGE_CURVE('',#29664,#29716,#28379,.T.);
#37622=EDGE_CURVE('',#29716,#29715,#5445,.T.);
#37623=EDGE_CURVE('',#29716,#29717,#18983,.T.);
#37624=EDGE_CURVE('',#29717,#29665,#191,.T.);
#37625=EDGE_CURVE('',#29666,#29718,#192,.T.);
#37626=EDGE_CURVE('',#29717,#29718,#5446,.T.);
#37627=EDGE_CURVE('',#29718,#29719,#18984,.T.);
#37628=EDGE_CURVE('',#29719,#29667,#28380,.T.);
#37629=EDGE_CURVE('',#29638,#29720,#28381,.T.);
#37630=EDGE_CURVE('',#29720,#29719,#5447,.T.);
#37631=EDGE_CURVE('',#29720,#29721,#18985,.T.);
#37632=EDGE_CURVE('',#29721,#29639,#193,.T.);
#37633=EDGE_CURVE('',#29640,#29722,#194,.T.);
#37634=EDGE_CURVE('',#29721,#29722,#5448,.T.);
#37635=EDGE_CURVE('',#29722,#29723,#18986,.T.);
#37636=EDGE_CURVE('',#29723,#29641,#28382,.T.);
#37637=EDGE_CURVE('',#29642,#29724,#28383,.T.);
#37638=EDGE_CURVE('',#29724,#29723,#5449,.T.);
#37639=EDGE_CURVE('',#29724,#29725,#18987,.T.);
#37640=EDGE_CURVE('',#29725,#29643,#195,.T.);
#37641=EDGE_CURVE('',#29644,#29726,#196,.T.);
#37642=EDGE_CURVE('',#29725,#29726,#5450,.T.);
#37643=EDGE_CURVE('',#29726,#29727,#18988,.T.);
#37644=EDGE_CURVE('',#29727,#29645,#28384,.T.);
#37645=EDGE_CURVE('',#29660,#29728,#28385,.T.);
#37646=EDGE_CURVE('',#29728,#29714,#18989,.T.);
#37647=EDGE_CURVE('',#29728,#29729,#5451,.T.);
#37648=EDGE_CURVE('',#29730,#29729,#18990,.T.);
#37649=EDGE_CURVE('',#29731,#29730,#5452,.T.);
#37650=EDGE_CURVE('',#29732,#29731,#18991,.T.);
#37651=EDGE_CURVE('',#29732,#29733,#5453,.T.);
#37652=EDGE_CURVE('',#29734,#29733,#18992,.T.);
#37653=EDGE_CURVE('',#29735,#29734,#5454,.T.);
#37654=EDGE_CURVE('',#29635,#29735,#18993,.T.);
#37655=EDGE_CURVE('',#29736,#29634,#18994,.T.);
#37656=EDGE_CURVE('',#29737,#29736,#5455,.T.);
#37657=EDGE_CURVE('',#29738,#29737,#18995,.T.);
#37658=EDGE_CURVE('',#29738,#29739,#5456,.T.);
#37659=EDGE_CURVE('',#29740,#29739,#18996,.T.);
#37660=EDGE_CURVE('',#29741,#29740,#5457,.T.);
#37661=EDGE_CURVE('',#29742,#29741,#18997,.T.);
#37662=EDGE_CURVE('',#29742,#29727,#5458,.T.);
#37663=EDGE_CURVE('',#29729,#29659,#28386,.T.);
#37664=EDGE_CURVE('',#29646,#29742,#28387,.T.);
#37665=EDGE_CURVE('',#29631,#29669,#18998,.T.);
#37666=EDGE_CURVE('',#29630,#29627,#28388,.T.);
#37667=EDGE_CURVE('',#29668,#29627,#18999,.T.);
#37668=EDGE_CURVE('',#29656,#29732,#28389,.T.);
#37669=EDGE_CURVE('',#29733,#29655,#28390,.T.);
#37670=EDGE_CURVE('',#29650,#29738,#28391,.T.);
#37671=EDGE_CURVE('',#29739,#29649,#28392,.T.);
#37672=EDGE_CURVE('',#29615,#29698,#3372,.T.);
#37673=EDGE_CURVE('',#29626,#29631,#28393,.T.);
#37674=EDGE_CURVE('',#29652,#29736,#197,.T.);
#37675=EDGE_CURVE('',#29737,#29651,#198,.T.);
#37676=EDGE_CURVE('',#29648,#29740,#199,.T.);
#37677=EDGE_CURVE('',#29741,#29647,#200,.T.);
#37678=EDGE_CURVE('',#29658,#29730,#201,.T.);
#37679=EDGE_CURVE('',#29731,#29657,#202,.T.);
#37680=EDGE_CURVE('',#29654,#29734,#203,.T.);
#37681=EDGE_CURVE('',#29735,#29653,#204,.T.);
#37682=EDGE_CURVE('',#29743,#29743,#5459,.T.);
#37683=EDGE_CURVE('',#29743,#29744,#5460,.T.);
#37684=EDGE_CURVE('',#29744,#29744,#5461,.T.);
#37685=EDGE_CURVE('',#29745,#29745,#5462,.T.);
#37686=EDGE_CURVE('',#29745,#29746,#5463,.T.);
#37687=EDGE_CURVE('',#29746,#29746,#5464,.T.);
#37688=EDGE_CURVE('',#29745,#29747,#19000,.T.);
#37689=EDGE_CURVE('',#29747,#29747,#5465,.T.);
#37690=EDGE_CURVE('',#29748,#29748,#5466,.T.);
#37691=EDGE_CURVE('',#29748,#29744,#19001,.T.);
#37692=EDGE_CURVE('',#29749,#29749,#5467,.T.);
#37693=EDGE_CURVE('',#29749,#29750,#19002,.T.);
#37694=EDGE_CURVE('',#29750,#29750,#5468,.T.);
#37695=EDGE_CURVE('',#29751,#29751,#5469,.T.);
#37696=EDGE_CURVE('',#29751,#29752,#19003,.T.);
#37697=EDGE_CURVE('',#29752,#29752,#5470,.T.);
#37698=EDGE_CURVE('',#29753,#29753,#5471,.T.);
#37699=EDGE_CURVE('',#29753,#29751,#19004,.T.);
#37700=EDGE_CURVE('',#29754,#29755,#5472,.T.);
#37701=EDGE_CURVE('',#29756,#29754,#28394,.T.);
#37702=EDGE_CURVE('',#29756,#29757,#19005,.T.);
#37703=EDGE_CURVE('',#29758,#29757,#5473,.T.);
#37704=EDGE_CURVE('',#29758,#29759,#19006,.T.);
#37705=EDGE_CURVE('',#29759,#29760,#5474,.T.);
#37706=EDGE_CURVE('',#29761,#29760,#19007,.T.);
#37707=EDGE_CURVE('',#29761,#29762,#5475,.T.);
#37708=EDGE_CURVE('',#29763,#29762,#19008,.T.);
#37709=EDGE_CURVE('',#29763,#29755,#28395,.T.);
#37710=EDGE_CURVE('',#29764,#29765,#5476,.T.);
#37711=EDGE_CURVE('',#29766,#29764,#19009,.T.);
#37712=EDGE_CURVE('',#29766,#29767,#5477,.T.);
#37713=EDGE_CURVE('',#29768,#29767,#19010,.T.);
#37714=EDGE_CURVE('',#29768,#29769,#28396,.T.);
#37715=EDGE_CURVE('',#29769,#29770,#5478,.T.);
#37716=EDGE_CURVE('',#29771,#29770,#28397,.T.);
#37717=EDGE_CURVE('',#29771,#29772,#19011,.T.);
#37718=EDGE_CURVE('',#29773,#29772,#5479,.T.);
#37719=EDGE_CURVE('',#29773,#29765,#19012,.T.);
#37720=EDGE_CURVE('',#29774,#29775,#5480,.T.);
#37721=EDGE_CURVE('',#29776,#29774,#19013,.T.);
#37722=EDGE_CURVE('',#29776,#29777,#5481,.T.);
#37723=EDGE_CURVE('',#29778,#29777,#19014,.T.);
#37724=EDGE_CURVE('',#29779,#29778,#5482,.T.);
#37725=EDGE_CURVE('',#29779,#29780,#19015,.T.);
#37726=EDGE_CURVE('',#29781,#29780,#5483,.T.);
#37727=EDGE_CURVE('',#29781,#29775,#19016,.T.);
#37728=EDGE_CURVE('',#29782,#29783,#5484,.T.);
#37729=EDGE_CURVE('',#29784,#29782,#19017,.T.);
#37730=EDGE_CURVE('',#29784,#29785,#5485,.T.);
#37731=EDGE_CURVE('',#29786,#29785,#19018,.T.);
#37732=EDGE_CURVE('',#29787,#29786,#5486,.T.);
#37733=EDGE_CURVE('',#29787,#29788,#19019,.T.);
#37734=EDGE_CURVE('',#29789,#29788,#5487,.T.);
#37735=EDGE_CURVE('',#29789,#29783,#19020,.T.);
#37736=EDGE_CURVE('',#29790,#29791,#5488,.T.);
#37737=EDGE_CURVE('',#29792,#29790,#19021,.T.);
#37738=EDGE_CURVE('',#29792,#29793,#5489,.T.);
#37739=EDGE_CURVE('',#29794,#29793,#19022,.T.);
#37740=EDGE_CURVE('',#29795,#29794,#5490,.T.);
#37741=EDGE_CURVE('',#29795,#29796,#19023,.T.);
#37742=EDGE_CURVE('',#29797,#29796,#5491,.T.);
#37743=EDGE_CURVE('',#29797,#29791,#19024,.T.);
#37744=EDGE_CURVE('',#29798,#29799,#5492,.T.);
#37745=EDGE_CURVE('',#29800,#29798,#19025,.T.);
#37746=EDGE_CURVE('',#29800,#29801,#5493,.T.);
#37747=EDGE_CURVE('',#29802,#29801,#19026,.T.);
#37748=EDGE_CURVE('',#29803,#29802,#5494,.T.);
#37749=EDGE_CURVE('',#29803,#29804,#19027,.T.);
#37750=EDGE_CURVE('',#29805,#29804,#5495,.T.);
#37751=EDGE_CURVE('',#29805,#29799,#19028,.T.);
#37752=EDGE_CURVE('',#29806,#29807,#19029,.T.);
#37753=EDGE_CURVE('',#29807,#29808,#5496,.T.);
#37754=EDGE_CURVE('',#29809,#29808,#19030,.T.);
#37755=EDGE_CURVE('',#29809,#29810,#5497,.T.);
#37756=EDGE_CURVE('',#29811,#29810,#19031,.T.);
#37757=EDGE_CURVE('',#29811,#29812,#5498,.T.);
#37758=EDGE_CURVE('',#29812,#29813,#19032,.T.);
#37759=EDGE_CURVE('',#29806,#29813,#5499,.T.);
#37760=EDGE_CURVE('',#29814,#29815,#19033,.T.);
#37761=EDGE_CURVE('',#29815,#29816,#5500,.T.);
#37762=EDGE_CURVE('',#29817,#29816,#19034,.T.);
#37763=EDGE_CURVE('',#29817,#29818,#5501,.T.);
#37764=EDGE_CURVE('',#29819,#29818,#19035,.T.);
#37765=EDGE_CURVE('',#29819,#29820,#5502,.T.);
#37766=EDGE_CURVE('',#29820,#29821,#19036,.T.);
#37767=EDGE_CURVE('',#29814,#29821,#5503,.T.);
#37768=EDGE_CURVE('',#29822,#29823,#19037,.T.);
#37769=EDGE_CURVE('',#29823,#29824,#5504,.T.);
#37770=EDGE_CURVE('',#29825,#29824,#19038,.T.);
#37771=EDGE_CURVE('',#29825,#29826,#5505,.T.);
#37772=EDGE_CURVE('',#29827,#29826,#19039,.T.);
#37773=EDGE_CURVE('',#29827,#29828,#5506,.T.);
#37774=EDGE_CURVE('',#29828,#29829,#19040,.T.);
#37775=EDGE_CURVE('',#29822,#29829,#5507,.T.);
#37776=EDGE_CURVE('',#29830,#29831,#19041,.T.);
#37777=EDGE_CURVE('',#29831,#29832,#5508,.T.);
#37778=EDGE_CURVE('',#29833,#29832,#19042,.T.);
#37779=EDGE_CURVE('',#29833,#29834,#5509,.T.);
#37780=EDGE_CURVE('',#29835,#29834,#19043,.T.);
#37781=EDGE_CURVE('',#29835,#29836,#5510,.T.);
#37782=EDGE_CURVE('',#29836,#29837,#19044,.T.);
#37783=EDGE_CURVE('',#29830,#29837,#5511,.T.);
#37784=EDGE_CURVE('',#29838,#29839,#19045,.T.);
#37785=EDGE_CURVE('',#29840,#29838,#5512,.T.);
#37786=EDGE_CURVE('',#29840,#29841,#19046,.T.);
#37787=EDGE_CURVE('',#29842,#29841,#5513,.T.);
#37788=EDGE_CURVE('',#29843,#29842,#19047,.T.);
#37789=EDGE_CURVE('',#29843,#29844,#5514,.T.);
#37790=EDGE_CURVE('',#29845,#29844,#19048,.T.);
#37791=EDGE_CURVE('',#29845,#29839,#5515,.T.);
#37792=EDGE_CURVE('',#29846,#29847,#19049,.T.);
#37793=EDGE_CURVE('',#29848,#29846,#5516,.T.);
#37794=EDGE_CURVE('',#29848,#29849,#19050,.T.);
#37795=EDGE_CURVE('',#29850,#29849,#5517,.T.);
#37796=EDGE_CURVE('',#29851,#29850,#19051,.T.);
#37797=EDGE_CURVE('',#29851,#29852,#5518,.T.);
#37798=EDGE_CURVE('',#29853,#29852,#19052,.T.);
#37799=EDGE_CURVE('',#29853,#29847,#5519,.T.);
#37800=EDGE_CURVE('',#29854,#29855,#19053,.T.);
#37801=EDGE_CURVE('',#29856,#29854,#5520,.T.);
#37802=EDGE_CURVE('',#29856,#29857,#19054,.T.);
#37803=EDGE_CURVE('',#29858,#29857,#5521,.T.);
#37804=EDGE_CURVE('',#29859,#29858,#19055,.T.);
#37805=EDGE_CURVE('',#29859,#29860,#5522,.T.);
#37806=EDGE_CURVE('',#29861,#29860,#19056,.T.);
#37807=EDGE_CURVE('',#29861,#29855,#5523,.T.);
#37808=EDGE_CURVE('',#29862,#29863,#19057,.T.);
#37809=EDGE_CURVE('',#29864,#29862,#5524,.T.);
#37810=EDGE_CURVE('',#29864,#29865,#19058,.T.);
#37811=EDGE_CURVE('',#29866,#29865,#5525,.T.);
#37812=EDGE_CURVE('',#29867,#29866,#19059,.T.);
#37813=EDGE_CURVE('',#29867,#29868,#5526,.T.);
#37814=EDGE_CURVE('',#29869,#29868,#19060,.T.);
#37815=EDGE_CURVE('',#29869,#29863,#5527,.T.);
#37816=EDGE_CURVE('',#29870,#29871,#19061,.T.);
#37817=EDGE_CURVE('',#29872,#29870,#5528,.T.);
#37818=EDGE_CURVE('',#29872,#29873,#19062,.T.);
#37819=EDGE_CURVE('',#29874,#29873,#5529,.T.);
#37820=EDGE_CURVE('',#29875,#29874,#19063,.T.);
#37821=EDGE_CURVE('',#29875,#29876,#5530,.T.);
#37822=EDGE_CURVE('',#29877,#29876,#19064,.T.);
#37823=EDGE_CURVE('',#29877,#29871,#5531,.T.);
#37824=EDGE_CURVE('',#29878,#29879,#19065,.T.);
#37825=EDGE_CURVE('',#29880,#29878,#5532,.T.);
#37826=EDGE_CURVE('',#29880,#29881,#19066,.T.);
#37827=EDGE_CURVE('',#29882,#29881,#3373,.T.);
#37828=EDGE_CURVE('',#29883,#29882,#5533,.T.);
#37829=EDGE_CURVE('',#29883,#29884,#3374,.T.);
#37830=EDGE_CURVE('',#29885,#29884,#19067,.T.);
#37831=EDGE_CURVE('',#29885,#29879,#5534,.T.);
#37832=EDGE_CURVE('',#29886,#29887,#19068,.T.);
#37833=EDGE_CURVE('',#29888,#29886,#5535,.T.);
#37834=EDGE_CURVE('',#29888,#29889,#19069,.T.);
#37835=EDGE_CURVE('',#29890,#29889,#5536,.T.);
#37836=EDGE_CURVE('',#29891,#29890,#19070,.T.);
#37837=EDGE_CURVE('',#29891,#29892,#5537,.T.);
#37838=EDGE_CURVE('',#29893,#29892,#19071,.T.);
#37839=EDGE_CURVE('',#29893,#29887,#5538,.T.);
#37840=EDGE_CURVE('',#29894,#29895,#5539,.T.);
#37841=EDGE_CURVE('',#29894,#29896,#3375,.T.);
#37842=EDGE_CURVE('',#29897,#29896,#19072,.T.);
#37843=EDGE_CURVE('',#29897,#29898,#5540,.T.);
#37844=EDGE_CURVE('',#29899,#29898,#19073,.T.);
#37845=EDGE_CURVE('',#29899,#29900,#5541,.T.);
#37846=EDGE_CURVE('',#29901,#29900,#19074,.T.);
#37847=EDGE_CURVE('',#29901,#29895,#3376,.T.);
#37848=EDGE_CURVE('',#29902,#29903,#5542,.T.);
#37849=EDGE_CURVE('',#29902,#29904,#3377,.T.);
#37850=EDGE_CURVE('',#29905,#29904,#19075,.T.);
#37851=EDGE_CURVE('',#29905,#29906,#5543,.T.);
#37852=EDGE_CURVE('',#29907,#29906,#19076,.T.);
#37853=EDGE_CURVE('',#29907,#29908,#5544,.T.);
#37854=EDGE_CURVE('',#29909,#29908,#19077,.T.);
#37855=EDGE_CURVE('',#29909,#29903,#3378,.T.);
#37856=EDGE_CURVE('',#29910,#29911,#5545,.T.);
#37857=EDGE_CURVE('',#29910,#29912,#3379,.T.);
#37858=EDGE_CURVE('',#29913,#29912,#19078,.T.);
#37859=EDGE_CURVE('',#29913,#29914,#5546,.T.);
#37860=EDGE_CURVE('',#29915,#29914,#19079,.T.);
#37861=EDGE_CURVE('',#29915,#29916,#5547,.T.);
#37862=EDGE_CURVE('',#29917,#29916,#19080,.T.);
#37863=EDGE_CURVE('',#29917,#29911,#3380,.T.);
#37864=EDGE_CURVE('',#29918,#29919,#5548,.T.);
#37865=EDGE_CURVE('',#29920,#29919,#19081,.T.);
#37866=EDGE_CURVE('',#29920,#29921,#5549,.T.);
#37867=EDGE_CURVE('',#29922,#29921,#19082,.T.);
#37868=EDGE_CURVE('',#29922,#29923,#5550,.T.);
#37869=EDGE_CURVE('',#29924,#29923,#19083,.T.);
#37870=EDGE_CURVE('',#29924,#29925,#5551,.T.);
#37871=EDGE_CURVE('',#29918,#29925,#19084,.T.);
#37872=EDGE_CURVE('',#29926,#29927,#5552,.T.);
#37873=EDGE_CURVE('',#29928,#29927,#19085,.T.);
#37874=EDGE_CURVE('',#29928,#29929,#5553,.T.);
#37875=EDGE_CURVE('',#29930,#29929,#19086,.T.);
#37876=EDGE_CURVE('',#29930,#29931,#5554,.T.);
#37877=EDGE_CURVE('',#29932,#29931,#19087,.T.);
#37878=EDGE_CURVE('',#29932,#29933,#5555,.T.);
#37879=EDGE_CURVE('',#29926,#29933,#19088,.T.);
#37880=EDGE_CURVE('',#29934,#29935,#5556,.T.);
#37881=EDGE_CURVE('',#29936,#29935,#19089,.T.);
#37882=EDGE_CURVE('',#29936,#29937,#5557,.T.);
#37883=EDGE_CURVE('',#29938,#29937,#19090,.T.);
#37884=EDGE_CURVE('',#29938,#29939,#5558,.T.);
#37885=EDGE_CURVE('',#29940,#29939,#19091,.T.);
#37886=EDGE_CURVE('',#29940,#29941,#5559,.T.);
#37887=EDGE_CURVE('',#29934,#29941,#19092,.T.);
#37888=EDGE_CURVE('',#29942,#29943,#5560,.T.);
#37889=EDGE_CURVE('',#29944,#29943,#19093,.T.);
#37890=EDGE_CURVE('',#29944,#29945,#5561,.T.);
#37891=EDGE_CURVE('',#29946,#29945,#19094,.T.);
#37892=EDGE_CURVE('',#29946,#29947,#5562,.T.);
#37893=EDGE_CURVE('',#29948,#29947,#19095,.T.);
#37894=EDGE_CURVE('',#29948,#29949,#5563,.T.);
#37895=EDGE_CURVE('',#29942,#29949,#19096,.T.);
#37896=EDGE_CURVE('',#29950,#29951,#5564,.T.);
#37897=EDGE_CURVE('',#29952,#29951,#19097,.T.);
#37898=EDGE_CURVE('',#29952,#29953,#5565,.T.);
#37899=EDGE_CURVE('',#29954,#29953,#19098,.T.);
#37900=EDGE_CURVE('',#29954,#29955,#5566,.T.);
#37901=EDGE_CURVE('',#29956,#29955,#19099,.T.);
#37902=EDGE_CURVE('',#29956,#29957,#5567,.T.);
#37903=EDGE_CURVE('',#29950,#29957,#19100,.T.);
#37904=EDGE_CURVE('',#29958,#29959,#5568,.T.);
#37905=EDGE_CURVE('',#29960,#29959,#19101,.T.);
#37906=EDGE_CURVE('',#29960,#29961,#5569,.T.);
#37907=EDGE_CURVE('',#29962,#29961,#19102,.T.);
#37908=EDGE_CURVE('',#29962,#29963,#5570,.T.);
#37909=EDGE_CURVE('',#29964,#29963,#19103,.T.);
#37910=EDGE_CURVE('',#29964,#29965,#5571,.T.);
#37911=EDGE_CURVE('',#29958,#29965,#19104,.T.);
#37912=EDGE_CURVE('',#29966,#29967,#5572,.T.);
#37913=EDGE_CURVE('',#29968,#29967,#19105,.T.);
#37914=EDGE_CURVE('',#29968,#29969,#5573,.T.);
#37915=EDGE_CURVE('',#29970,#29969,#19106,.T.);
#37916=EDGE_CURVE('',#29970,#29971,#5574,.T.);
#37917=EDGE_CURVE('',#29972,#29971,#19107,.T.);
#37918=EDGE_CURVE('',#29972,#29973,#5575,.T.);
#37919=EDGE_CURVE('',#29966,#29973,#19108,.T.);
#37920=EDGE_CURVE('',#29974,#29975,#5576,.T.);
#37921=EDGE_CURVE('',#29976,#29975,#19109,.T.);
#37922=EDGE_CURVE('',#29976,#29977,#5577,.T.);
#37923=EDGE_CURVE('',#29978,#29977,#19110,.T.);
#37924=EDGE_CURVE('',#29978,#29979,#5578,.T.);
#37925=EDGE_CURVE('',#29980,#29979,#19111,.T.);
#37926=EDGE_CURVE('',#29980,#29981,#5579,.T.);
#37927=EDGE_CURVE('',#29974,#29981,#19112,.T.);
#37928=EDGE_CURVE('',#29982,#29983,#5580,.T.);
#37929=EDGE_CURVE('',#29984,#29983,#19113,.T.);
#37930=EDGE_CURVE('',#29984,#29985,#5581,.T.);
#37931=EDGE_CURVE('',#29986,#29985,#19114,.T.);
#37932=EDGE_CURVE('',#29986,#29987,#5582,.T.);
#37933=EDGE_CURVE('',#29988,#29987,#19115,.T.);
#37934=EDGE_CURVE('',#29988,#29989,#5583,.T.);
#37935=EDGE_CURVE('',#29982,#29989,#19116,.T.);
#37936=EDGE_CURVE('',#29990,#29991,#5584,.T.);
#37937=EDGE_CURVE('',#29992,#29991,#19117,.T.);
#37938=EDGE_CURVE('',#29992,#29993,#5585,.T.);
#37939=EDGE_CURVE('',#29994,#29993,#19118,.T.);
#37940=EDGE_CURVE('',#29994,#29995,#5586,.T.);
#37941=EDGE_CURVE('',#29996,#29995,#19119,.T.);
#37942=EDGE_CURVE('',#29996,#29997,#5587,.T.);
#37943=EDGE_CURVE('',#29990,#29997,#19120,.T.);
#37944=EDGE_CURVE('',#29998,#29999,#5588,.T.);
#37945=EDGE_CURVE('',#30000,#29999,#19121,.T.);
#37946=EDGE_CURVE('',#30000,#30001,#5589,.T.);
#37947=EDGE_CURVE('',#30002,#30001,#19122,.T.);
#37948=EDGE_CURVE('',#30002,#30003,#5590,.T.);
#37949=EDGE_CURVE('',#30004,#30003,#19123,.T.);
#37950=EDGE_CURVE('',#30004,#30005,#5591,.T.);
#37951=EDGE_CURVE('',#29998,#30005,#19124,.T.);
#37952=EDGE_CURVE('',#30006,#30007,#5592,.T.);
#37953=EDGE_CURVE('',#30008,#30007,#19125,.T.);
#37954=EDGE_CURVE('',#30008,#30009,#5593,.T.);
#37955=EDGE_CURVE('',#30010,#30009,#19126,.T.);
#37956=EDGE_CURVE('',#30010,#30011,#5594,.T.);
#37957=EDGE_CURVE('',#30012,#30011,#19127,.T.);
#37958=EDGE_CURVE('',#30012,#30013,#5595,.T.);
#37959=EDGE_CURVE('',#30006,#30013,#19128,.T.);
#37960=EDGE_CURVE('',#30014,#30015,#5596,.T.);
#37961=EDGE_CURVE('',#30016,#30015,#19129,.T.);
#37962=EDGE_CURVE('',#30016,#30017,#5597,.T.);
#37963=EDGE_CURVE('',#30018,#30017,#19130,.T.);
#37964=EDGE_CURVE('',#30018,#30019,#5598,.T.);
#37965=EDGE_CURVE('',#30020,#30019,#19131,.T.);
#37966=EDGE_CURVE('',#30020,#30021,#5599,.T.);
#37967=EDGE_CURVE('',#30014,#30021,#19132,.T.);
#37968=EDGE_CURVE('',#30022,#30023,#19133,.T.);
#37969=EDGE_CURVE('',#30023,#30024,#5600,.T.);
#37970=EDGE_CURVE('',#30024,#30025,#19134,.T.);
#37971=EDGE_CURVE('',#30026,#30025,#5601,.T.);
#37972=EDGE_CURVE('',#30026,#30027,#19135,.T.);
#37973=EDGE_CURVE('',#30027,#30028,#5602,.T.);
#37974=EDGE_CURVE('',#30028,#30029,#19136,.T.);
#37975=EDGE_CURVE('',#30029,#30022,#5603,.T.);
#37976=EDGE_CURVE('',#30030,#30031,#5604,.T.);
#37977=EDGE_CURVE('',#30032,#30031,#3381,.T.);
#37978=EDGE_CURVE('',#30032,#30033,#19137,.T.);
#37979=EDGE_CURVE('',#30034,#30033,#5605,.T.);
#37980=EDGE_CURVE('',#30034,#30035,#19138,.T.);
#37981=EDGE_CURVE('',#30036,#30035,#5606,.T.);
#37982=EDGE_CURVE('',#30036,#30037,#19139,.T.);
#37983=EDGE_CURVE('',#30030,#30037,#3382,.T.);
#37984=EDGE_CURVE('',#30038,#30039,#5607,.T.);
#37985=EDGE_CURVE('',#30040,#30039,#3383,.T.);
#37986=EDGE_CURVE('',#30040,#30041,#19140,.T.);
#37987=EDGE_CURVE('',#30042,#30041,#5608,.T.);
#37988=EDGE_CURVE('',#30042,#30043,#19141,.T.);
#37989=EDGE_CURVE('',#30044,#30043,#5609,.T.);
#37990=EDGE_CURVE('',#30044,#30045,#19142,.T.);
#37991=EDGE_CURVE('',#30038,#30045,#3384,.T.);
#37992=EDGE_CURVE('',#30046,#30047,#5610,.T.);
#37993=EDGE_CURVE('',#30048,#30047,#3385,.T.);
#37994=EDGE_CURVE('',#30048,#30049,#19143,.T.);
#37995=EDGE_CURVE('',#30050,#30049,#5611,.T.);
#37996=EDGE_CURVE('',#30050,#30051,#19144,.T.);
#37997=EDGE_CURVE('',#30052,#30051,#5612,.T.);
#37998=EDGE_CURVE('',#30052,#30053,#19145,.T.);
#37999=EDGE_CURVE('',#30046,#30053,#3386,.T.);
#38000=EDGE_CURVE('',#30054,#30055,#5613,.T.);
#38001=EDGE_CURVE('',#30054,#30056,#19146,.T.);
#38002=EDGE_CURVE('',#30057,#30056,#5614,.T.);
#38003=EDGE_CURVE('',#30057,#30058,#19147,.T.);
#38004=EDGE_CURVE('',#30059,#30058,#5615,.T.);
#38005=EDGE_CURVE('',#30059,#30060,#19148,.T.);
#38006=EDGE_CURVE('',#30061,#30060,#5616,.T.);
#38007=EDGE_CURVE('',#30061,#30055,#19149,.T.);
#38008=EDGE_CURVE('',#30062,#30063,#5617,.T.);
#38009=EDGE_CURVE('',#30062,#30064,#19150,.T.);
#38010=EDGE_CURVE('',#30065,#30064,#5618,.T.);
#38011=EDGE_CURVE('',#30065,#30066,#19151,.T.);
#38012=EDGE_CURVE('',#30067,#30066,#5619,.T.);
#38013=EDGE_CURVE('',#30067,#30068,#19152,.T.);
#38014=EDGE_CURVE('',#30069,#30068,#5620,.T.);
#38015=EDGE_CURVE('',#30069,#30063,#19153,.T.);
#38016=EDGE_CURVE('',#30070,#30071,#5621,.T.);
#38017=EDGE_CURVE('',#30070,#30072,#19154,.T.);
#38018=EDGE_CURVE('',#30073,#30072,#5622,.T.);
#38019=EDGE_CURVE('',#30073,#30074,#19155,.T.);
#38020=EDGE_CURVE('',#30075,#30074,#5623,.T.);
#38021=EDGE_CURVE('',#30075,#30076,#19156,.T.);
#38022=EDGE_CURVE('',#30077,#30076,#5624,.T.);
#38023=EDGE_CURVE('',#30077,#30071,#19157,.T.);
#38024=EDGE_CURVE('',#30078,#30079,#5625,.T.);
#38025=EDGE_CURVE('',#30078,#30080,#19158,.T.);
#38026=EDGE_CURVE('',#30081,#30080,#5626,.T.);
#38027=EDGE_CURVE('',#30081,#30082,#19159,.T.);
#38028=EDGE_CURVE('',#30083,#30082,#5627,.T.);
#38029=EDGE_CURVE('',#30083,#30084,#19160,.T.);
#38030=EDGE_CURVE('',#30085,#30084,#5628,.T.);
#38031=EDGE_CURVE('',#30085,#30079,#19161,.T.);
#38032=EDGE_CURVE('',#30086,#30087,#5629,.T.);
#38033=EDGE_CURVE('',#30086,#30088,#19162,.T.);
#38034=EDGE_CURVE('',#30089,#30088,#5630,.T.);
#38035=EDGE_CURVE('',#30089,#30090,#19163,.T.);
#38036=EDGE_CURVE('',#30091,#30090,#5631,.T.);
#38037=EDGE_CURVE('',#30091,#30092,#19164,.T.);
#38038=EDGE_CURVE('',#30093,#30092,#5632,.T.);
#38039=EDGE_CURVE('',#30093,#30087,#19165,.T.);
#38040=EDGE_CURVE('',#30094,#30095,#5633,.T.);
#38041=EDGE_CURVE('',#30094,#30096,#19166,.T.);
#38042=EDGE_CURVE('',#30097,#30096,#5634,.T.);
#38043=EDGE_CURVE('',#30097,#30098,#19167,.T.);
#38044=EDGE_CURVE('',#30099,#30098,#5635,.T.);
#38045=EDGE_CURVE('',#30099,#30100,#19168,.T.);
#38046=EDGE_CURVE('',#30101,#30100,#5636,.T.);
#38047=EDGE_CURVE('',#30101,#30095,#19169,.T.);
#38048=EDGE_CURVE('',#30102,#30103,#5637,.T.);
#38049=EDGE_CURVE('',#30102,#30104,#19170,.T.);
#38050=EDGE_CURVE('',#30105,#30104,#5638,.T.);
#38051=EDGE_CURVE('',#30105,#30106,#19171,.T.);
#38052=EDGE_CURVE('',#30107,#30106,#5639,.T.);
#38053=EDGE_CURVE('',#30107,#30108,#19172,.T.);
#38054=EDGE_CURVE('',#30109,#30108,#5640,.T.);
#38055=EDGE_CURVE('',#30109,#30103,#19173,.T.);
#38056=EDGE_CURVE('',#30110,#30111,#5641,.T.);
#38057=EDGE_CURVE('',#30110,#30112,#19174,.T.);
#38058=EDGE_CURVE('',#30113,#30112,#5642,.T.);
#38059=EDGE_CURVE('',#30113,#30114,#19175,.T.);
#38060=EDGE_CURVE('',#30115,#30114,#5643,.T.);
#38061=EDGE_CURVE('',#30115,#30116,#19176,.T.);
#38062=EDGE_CURVE('',#30117,#30116,#5644,.T.);
#38063=EDGE_CURVE('',#30117,#30111,#19177,.T.);
#38064=EDGE_CURVE('',#30118,#30119,#5645,.T.);
#38065=EDGE_CURVE('',#30118,#30120,#19178,.T.);
#38066=EDGE_CURVE('',#30121,#30120,#5646,.T.);
#38067=EDGE_CURVE('',#30121,#30122,#19179,.T.);
#38068=EDGE_CURVE('',#30123,#30122,#5647,.T.);
#38069=EDGE_CURVE('',#30123,#30124,#19180,.T.);
#38070=EDGE_CURVE('',#30125,#30124,#5648,.T.);
#38071=EDGE_CURVE('',#30125,#30119,#19181,.T.);
#38072=EDGE_CURVE('',#30126,#30127,#5649,.T.);
#38073=EDGE_CURVE('',#30126,#30128,#19182,.T.);
#38074=EDGE_CURVE('',#30129,#30128,#5650,.T.);
#38075=EDGE_CURVE('',#30129,#30130,#19183,.T.);
#38076=EDGE_CURVE('',#30131,#30130,#5651,.T.);
#38077=EDGE_CURVE('',#30131,#30132,#19184,.T.);
#38078=EDGE_CURVE('',#30133,#30132,#5652,.T.);
#38079=EDGE_CURVE('',#30133,#30127,#19185,.T.);
#38080=EDGE_CURVE('',#30134,#30135,#5653,.T.);
#38081=EDGE_CURVE('',#30134,#30136,#19186,.T.);
#38082=EDGE_CURVE('',#30137,#30136,#5654,.T.);
#38083=EDGE_CURVE('',#30137,#30138,#19187,.T.);
#38084=EDGE_CURVE('',#30139,#30138,#5655,.T.);
#38085=EDGE_CURVE('',#30139,#30140,#19188,.T.);
#38086=EDGE_CURVE('',#30141,#30140,#5656,.T.);
#38087=EDGE_CURVE('',#30141,#30135,#19189,.T.);
#38088=EDGE_CURVE('',#30142,#30143,#5657,.T.);
#38089=EDGE_CURVE('',#30142,#30144,#19190,.T.);
#38090=EDGE_CURVE('',#30145,#30144,#5658,.T.);
#38091=EDGE_CURVE('',#30145,#30146,#19191,.T.);
#38092=EDGE_CURVE('',#30147,#30146,#5659,.T.);
#38093=EDGE_CURVE('',#30147,#30148,#19192,.T.);
#38094=EDGE_CURVE('',#30149,#30148,#5660,.T.);
#38095=EDGE_CURVE('',#30149,#30143,#19193,.T.);
#38096=EDGE_CURVE('',#30150,#30151,#5661,.T.);
#38097=EDGE_CURVE('',#30150,#30152,#19194,.T.);
#38098=EDGE_CURVE('',#30153,#30152,#5662,.T.);
#38099=EDGE_CURVE('',#30153,#30154,#19195,.T.);
#38100=EDGE_CURVE('',#30155,#30154,#5663,.T.);
#38101=EDGE_CURVE('',#30155,#30156,#19196,.T.);
#38102=EDGE_CURVE('',#30157,#30156,#5664,.T.);
#38103=EDGE_CURVE('',#30157,#30151,#19197,.T.);
#38104=EDGE_CURVE('',#30158,#30159,#5665,.T.);
#38105=EDGE_CURVE('',#30160,#30158,#19198,.T.);
#38106=EDGE_CURVE('',#30160,#30161,#5666,.T.);
#38107=EDGE_CURVE('',#30162,#30161,#19199,.T.);
#38108=EDGE_CURVE('',#30162,#30163,#28398,.T.);
#38109=EDGE_CURVE('',#30163,#30164,#5667,.T.);
#38110=EDGE_CURVE('',#30165,#30164,#28399,.T.);
#38111=EDGE_CURVE('',#30165,#30166,#19200,.T.);
#38112=EDGE_CURVE('',#30167,#30166,#5668,.T.);
#38113=EDGE_CURVE('',#30167,#30159,#19201,.T.);
#38114=EDGE_CURVE('',#30168,#30169,#5669,.T.);
#38115=EDGE_CURVE('',#30170,#30168,#19202,.T.);
#38116=EDGE_CURVE('',#30170,#30171,#5670,.T.);
#38117=EDGE_CURVE('',#30172,#30171,#19203,.T.);
#38118=EDGE_CURVE('',#30173,#30172,#5671,.T.);
#38119=EDGE_CURVE('',#30173,#30174,#19204,.T.);
#38120=EDGE_CURVE('',#30175,#30174,#5672,.T.);
#38121=EDGE_CURVE('',#30175,#30169,#19205,.T.);
#38122=EDGE_CURVE('',#30176,#30177,#5673,.T.);
#38123=EDGE_CURVE('',#30178,#30176,#19206,.T.);
#38124=EDGE_CURVE('',#30178,#30179,#5674,.T.);
#38125=EDGE_CURVE('',#30180,#30179,#19207,.T.);
#38126=EDGE_CURVE('',#30181,#30180,#5675,.T.);
#38127=EDGE_CURVE('',#30181,#30182,#19208,.T.);
#38128=EDGE_CURVE('',#30183,#30182,#5676,.T.);
#38129=EDGE_CURVE('',#30183,#30177,#19209,.T.);
#38130=EDGE_CURVE('',#30184,#30185,#5677,.T.);
#38131=EDGE_CURVE('',#30186,#30184,#19210,.T.);
#38132=EDGE_CURVE('',#30186,#30187,#5678,.T.);
#38133=EDGE_CURVE('',#30188,#30187,#19211,.T.);
#38134=EDGE_CURVE('',#30189,#30188,#5679,.T.);
#38135=EDGE_CURVE('',#30189,#30190,#19212,.T.);
#38136=EDGE_CURVE('',#30191,#30190,#5680,.T.);
#38137=EDGE_CURVE('',#30191,#30185,#19213,.T.);
#38138=EDGE_CURVE('',#30192,#30193,#19214,.T.);
#38139=EDGE_CURVE('',#30194,#30192,#5681,.T.);
#38140=EDGE_CURVE('',#30194,#30195,#19215,.T.);
#38141=EDGE_CURVE('',#30196,#30195,#5682,.T.);
#38142=EDGE_CURVE('',#30197,#30196,#19216,.T.);
#38143=EDGE_CURVE('',#30197,#30198,#5683,.T.);
#38144=EDGE_CURVE('',#30199,#30198,#19217,.T.);
#38145=EDGE_CURVE('',#30199,#30193,#5684,.T.);
#38146=EDGE_CURVE('',#30200,#30201,#19218,.T.);
#38147=EDGE_CURVE('',#30202,#30200,#5685,.T.);
#38148=EDGE_CURVE('',#30202,#30203,#19219,.T.);
#38149=EDGE_CURVE('',#30204,#30203,#5686,.T.);
#38150=EDGE_CURVE('',#30205,#30204,#19220,.T.);
#38151=EDGE_CURVE('',#30205,#30206,#5687,.T.);
#38152=EDGE_CURVE('',#30207,#30206,#19221,.T.);
#38153=EDGE_CURVE('',#30207,#30201,#5688,.T.);
#38154=EDGE_CURVE('',#30208,#30209,#19222,.T.);
#38155=EDGE_CURVE('',#30210,#30208,#5689,.T.);
#38156=EDGE_CURVE('',#30210,#30211,#19223,.T.);
#38157=EDGE_CURVE('',#30212,#30211,#5690,.T.);
#38158=EDGE_CURVE('',#30213,#30212,#19224,.T.);
#38159=EDGE_CURVE('',#30213,#30214,#5691,.T.);
#38160=EDGE_CURVE('',#30215,#30214,#19225,.T.);
#38161=EDGE_CURVE('',#30215,#30209,#5692,.T.);
#38162=EDGE_CURVE('',#30216,#30217,#19226,.T.);
#38163=EDGE_CURVE('',#30218,#30216,#5693,.T.);
#38164=EDGE_CURVE('',#30218,#30219,#19227,.T.);
#38165=EDGE_CURVE('',#30220,#30219,#5694,.T.);
#38166=EDGE_CURVE('',#30221,#30220,#19228,.T.);
#38167=EDGE_CURVE('',#30221,#30222,#5695,.T.);
#38168=EDGE_CURVE('',#30223,#30222,#19229,.T.);
#38169=EDGE_CURVE('',#30223,#30217,#5696,.T.);
#38170=EDGE_CURVE('',#30224,#30225,#19230,.T.);
#38171=EDGE_CURVE('',#30226,#30224,#5697,.T.);
#38172=EDGE_CURVE('',#30226,#30227,#19231,.T.);
#38173=EDGE_CURVE('',#30228,#30227,#5698,.T.);
#38174=EDGE_CURVE('',#30229,#30228,#19232,.T.);
#38175=EDGE_CURVE('',#30229,#30230,#5699,.T.);
#38176=EDGE_CURVE('',#30231,#30230,#19233,.T.);
#38177=EDGE_CURVE('',#30231,#30225,#5700,.T.);
#38178=EDGE_CURVE('',#30232,#30233,#19234,.T.);
#38179=EDGE_CURVE('',#30234,#30232,#5701,.T.);
#38180=EDGE_CURVE('',#30234,#30235,#19235,.T.);
#38181=EDGE_CURVE('',#30236,#30235,#3387,.T.);
#38182=EDGE_CURVE('',#30237,#30236,#5702,.T.);
#38183=EDGE_CURVE('',#30237,#30238,#3388,.T.);
#38184=EDGE_CURVE('',#30239,#30238,#19236,.T.);
#38185=EDGE_CURVE('',#30239,#30233,#5703,.T.);
#38186=EDGE_CURVE('',#30240,#30241,#19237,.T.);
#38187=EDGE_CURVE('',#30242,#30240,#5704,.T.);
#38188=EDGE_CURVE('',#30242,#30243,#19238,.T.);
#38189=EDGE_CURVE('',#30244,#30243,#5705,.T.);
#38190=EDGE_CURVE('',#30245,#30244,#19239,.T.);
#38191=EDGE_CURVE('',#30245,#30246,#5706,.T.);
#38192=EDGE_CURVE('',#30247,#30246,#19240,.T.);
#38193=EDGE_CURVE('',#30247,#30241,#5707,.T.);
#38194=EDGE_CURVE('',#30248,#30249,#5708,.T.);
#38195=EDGE_CURVE('',#30248,#30250,#3389,.T.);
#38196=EDGE_CURVE('',#30251,#30250,#19241,.T.);
#38197=EDGE_CURVE('',#30251,#30252,#5709,.T.);
#38198=EDGE_CURVE('',#30253,#30252,#19242,.T.);
#38199=EDGE_CURVE('',#30253,#30254,#5710,.T.);
#38200=EDGE_CURVE('',#30255,#30254,#19243,.T.);
#38201=EDGE_CURVE('',#30255,#30249,#3390,.T.);
#38202=EDGE_CURVE('',#30256,#30257,#5711,.T.);
#38203=EDGE_CURVE('',#30256,#30258,#3391,.T.);
#38204=EDGE_CURVE('',#30259,#30258,#19244,.T.);
#38205=EDGE_CURVE('',#30259,#30260,#5712,.T.);
#38206=EDGE_CURVE('',#30261,#30260,#19245,.T.);
#38207=EDGE_CURVE('',#30261,#30262,#5713,.T.);
#38208=EDGE_CURVE('',#30263,#30262,#19246,.T.);
#38209=EDGE_CURVE('',#30263,#30257,#3392,.T.);
#38210=EDGE_CURVE('',#30264,#30265,#5714,.T.);
#38211=EDGE_CURVE('',#30264,#30266,#3393,.T.);
#38212=EDGE_CURVE('',#30267,#30266,#19247,.T.);
#38213=EDGE_CURVE('',#30267,#30268,#5715,.T.);
#38214=EDGE_CURVE('',#30269,#30268,#19248,.T.);
#38215=EDGE_CURVE('',#30269,#30270,#5716,.T.);
#38216=EDGE_CURVE('',#30271,#30270,#19249,.T.);
#38217=EDGE_CURVE('',#30271,#30265,#3394,.T.);
#38218=EDGE_CURVE('',#30272,#30273,#5717,.T.);
#38219=EDGE_CURVE('',#30274,#30273,#19250,.T.);
#38220=EDGE_CURVE('',#30274,#30275,#5718,.T.);
#38221=EDGE_CURVE('',#30276,#30275,#19251,.T.);
#38222=EDGE_CURVE('',#30276,#30277,#5719,.T.);
#38223=EDGE_CURVE('',#30278,#30277,#19252,.T.);
#38224=EDGE_CURVE('',#30278,#30279,#5720,.T.);
#38225=EDGE_CURVE('',#30272,#30279,#19253,.T.);
#38226=EDGE_CURVE('',#30280,#30281,#5721,.T.);
#38227=EDGE_CURVE('',#30282,#30281,#19254,.T.);
#38228=EDGE_CURVE('',#30282,#30283,#5722,.T.);
#38229=EDGE_CURVE('',#30284,#30283,#19255,.T.);
#38230=EDGE_CURVE('',#30284,#30285,#5723,.T.);
#38231=EDGE_CURVE('',#30286,#30285,#19256,.T.);
#38232=EDGE_CURVE('',#30286,#30287,#5724,.T.);
#38233=EDGE_CURVE('',#30280,#30287,#19257,.T.);
#38234=EDGE_CURVE('',#30288,#30289,#5725,.T.);
#38235=EDGE_CURVE('',#30290,#30289,#19258,.T.);
#38236=EDGE_CURVE('',#30290,#30291,#5726,.T.);
#38237=EDGE_CURVE('',#30292,#30291,#19259,.T.);
#38238=EDGE_CURVE('',#30292,#30293,#5727,.T.);
#38239=EDGE_CURVE('',#30294,#30293,#19260,.T.);
#38240=EDGE_CURVE('',#30294,#30295,#5728,.T.);
#38241=EDGE_CURVE('',#30288,#30295,#19261,.T.);
#38242=EDGE_CURVE('',#30296,#30297,#5729,.T.);
#38243=EDGE_CURVE('',#30298,#30297,#19262,.T.);
#38244=EDGE_CURVE('',#30298,#30299,#5730,.T.);
#38245=EDGE_CURVE('',#30300,#30299,#19263,.T.);
#38246=EDGE_CURVE('',#30300,#30301,#5731,.T.);
#38247=EDGE_CURVE('',#30302,#30301,#19264,.T.);
#38248=EDGE_CURVE('',#30302,#30303,#5732,.T.);
#38249=EDGE_CURVE('',#30296,#30303,#19265,.T.);
#38250=EDGE_CURVE('',#30304,#30305,#5733,.T.);
#38251=EDGE_CURVE('',#30306,#30305,#19266,.T.);
#38252=EDGE_CURVE('',#30306,#30307,#5734,.T.);
#38253=EDGE_CURVE('',#30308,#30307,#19267,.T.);
#38254=EDGE_CURVE('',#30308,#30309,#5735,.T.);
#38255=EDGE_CURVE('',#30310,#30309,#19268,.T.);
#38256=EDGE_CURVE('',#30310,#30311,#5736,.T.);
#38257=EDGE_CURVE('',#30304,#30311,#19269,.T.);
#38258=EDGE_CURVE('',#30312,#30313,#5737,.T.);
#38259=EDGE_CURVE('',#30314,#30313,#19270,.T.);
#38260=EDGE_CURVE('',#30314,#30315,#5738,.T.);
#38261=EDGE_CURVE('',#30316,#30315,#19271,.T.);
#38262=EDGE_CURVE('',#30316,#30317,#5739,.T.);
#38263=EDGE_CURVE('',#30318,#30317,#19272,.T.);
#38264=EDGE_CURVE('',#30318,#30319,#5740,.T.);
#38265=EDGE_CURVE('',#30312,#30319,#19273,.T.);
#38266=EDGE_CURVE('',#30320,#30321,#5741,.T.);
#38267=EDGE_CURVE('',#30322,#30321,#19274,.T.);
#38268=EDGE_CURVE('',#30322,#30323,#5742,.T.);
#38269=EDGE_CURVE('',#30324,#30323,#19275,.T.);
#38270=EDGE_CURVE('',#30324,#30325,#5743,.T.);
#38271=EDGE_CURVE('',#30326,#30325,#19276,.T.);
#38272=EDGE_CURVE('',#30326,#30327,#5744,.T.);
#38273=EDGE_CURVE('',#30320,#30327,#19277,.T.);
#38274=EDGE_CURVE('',#30328,#30329,#5745,.T.);
#38275=EDGE_CURVE('',#30330,#30329,#19278,.T.);
#38276=EDGE_CURVE('',#30330,#30331,#5746,.T.);
#38277=EDGE_CURVE('',#30332,#30331,#19279,.T.);
#38278=EDGE_CURVE('',#30332,#30333,#5747,.T.);
#38279=EDGE_CURVE('',#30334,#30333,#19280,.T.);
#38280=EDGE_CURVE('',#30334,#30335,#5748,.T.);
#38281=EDGE_CURVE('',#30328,#30335,#19281,.T.);
#38282=EDGE_CURVE('',#30336,#30337,#5749,.T.);
#38283=EDGE_CURVE('',#30338,#30337,#19282,.T.);
#38284=EDGE_CURVE('',#30338,#30339,#5750,.T.);
#38285=EDGE_CURVE('',#30340,#30339,#19283,.T.);
#38286=EDGE_CURVE('',#30340,#30341,#5751,.T.);
#38287=EDGE_CURVE('',#30342,#30341,#19284,.T.);
#38288=EDGE_CURVE('',#30342,#30343,#5752,.T.);
#38289=EDGE_CURVE('',#30336,#30343,#19285,.T.);
#38290=EDGE_CURVE('',#30344,#30345,#5753,.T.);
#38291=EDGE_CURVE('',#30346,#30345,#19286,.T.);
#38292=EDGE_CURVE('',#30346,#30347,#5754,.T.);
#38293=EDGE_CURVE('',#30348,#30347,#19287,.T.);
#38294=EDGE_CURVE('',#30348,#30349,#5755,.T.);
#38295=EDGE_CURVE('',#30350,#30349,#19288,.T.);
#38296=EDGE_CURVE('',#30350,#30351,#5756,.T.);
#38297=EDGE_CURVE('',#30344,#30351,#19289,.T.);
#38298=EDGE_CURVE('',#30352,#30353,#5757,.T.);
#38299=EDGE_CURVE('',#30354,#30353,#19290,.T.);
#38300=EDGE_CURVE('',#30354,#30355,#5758,.T.);
#38301=EDGE_CURVE('',#30356,#30355,#19291,.T.);
#38302=EDGE_CURVE('',#30356,#30357,#5759,.T.);
#38303=EDGE_CURVE('',#30358,#30357,#19292,.T.);
#38304=EDGE_CURVE('',#30358,#30359,#5760,.T.);
#38305=EDGE_CURVE('',#30352,#30359,#19293,.T.);
#38306=EDGE_CURVE('',#30360,#30361,#5761,.T.);
#38307=EDGE_CURVE('',#30362,#30361,#19294,.T.);
#38308=EDGE_CURVE('',#30362,#30363,#5762,.T.);
#38309=EDGE_CURVE('',#30364,#30363,#19295,.T.);
#38310=EDGE_CURVE('',#30364,#30365,#5763,.T.);
#38311=EDGE_CURVE('',#30366,#30365,#19296,.T.);
#38312=EDGE_CURVE('',#30366,#30367,#5764,.T.);
#38313=EDGE_CURVE('',#30360,#30367,#19297,.T.);
#38314=EDGE_CURVE('',#30368,#30369,#5765,.T.);
#38315=EDGE_CURVE('',#30370,#30369,#19298,.T.);
#38316=EDGE_CURVE('',#30370,#30371,#5766,.T.);
#38317=EDGE_CURVE('',#30372,#30371,#19299,.T.);
#38318=EDGE_CURVE('',#30372,#30373,#5767,.T.);
#38319=EDGE_CURVE('',#30374,#30373,#19300,.T.);
#38320=EDGE_CURVE('',#30374,#30375,#5768,.T.);
#38321=EDGE_CURVE('',#30368,#30375,#19301,.T.);
#38322=EDGE_CURVE('',#30376,#30377,#19302,.T.);
#38323=EDGE_CURVE('',#30378,#30376,#5769,.T.);
#38324=EDGE_CURVE('',#30378,#30379,#19303,.T.);
#38325=EDGE_CURVE('',#30380,#30379,#5770,.T.);
#38326=EDGE_CURVE('',#30380,#30381,#19304,.T.);
#38327=EDGE_CURVE('',#30382,#30381,#5771,.T.);
#38328=EDGE_CURVE('',#30383,#30382,#19305,.T.);
#38329=EDGE_CURVE('',#30383,#30377,#5772,.T.);
#38330=EDGE_CURVE('',#30384,#30385,#5773,.T.);
#38331=EDGE_CURVE('',#30386,#30385,#3395,.T.);
#38332=EDGE_CURVE('',#30386,#30387,#19306,.T.);
#38333=EDGE_CURVE('',#30388,#30387,#5774,.T.);
#38334=EDGE_CURVE('',#30388,#30389,#19307,.T.);
#38335=EDGE_CURVE('',#30390,#30389,#5775,.T.);
#38336=EDGE_CURVE('',#30390,#30391,#19308,.T.);
#38337=EDGE_CURVE('',#30384,#30391,#3396,.T.);
#38338=EDGE_CURVE('',#30392,#30393,#5776,.T.);
#38339=EDGE_CURVE('',#30394,#30393,#3397,.T.);
#38340=EDGE_CURVE('',#30394,#30395,#19309,.T.);
#38341=EDGE_CURVE('',#30396,#30395,#5777,.T.);
#38342=EDGE_CURVE('',#30396,#30397,#19310,.T.);
#38343=EDGE_CURVE('',#30398,#30397,#5778,.T.);
#38344=EDGE_CURVE('',#30398,#30399,#19311,.T.);
#38345=EDGE_CURVE('',#30392,#30399,#3398,.T.);
#38346=EDGE_CURVE('',#30400,#30401,#5779,.T.);
#38347=EDGE_CURVE('',#30402,#30401,#3399,.T.);
#38348=EDGE_CURVE('',#30402,#30403,#19312,.T.);
#38349=EDGE_CURVE('',#30404,#30403,#5780,.T.);
#38350=EDGE_CURVE('',#30404,#30405,#19313,.T.);
#38351=EDGE_CURVE('',#30406,#30405,#5781,.T.);
#38352=EDGE_CURVE('',#30406,#30407,#19314,.T.);
#38353=EDGE_CURVE('',#30400,#30407,#3400,.T.);
#38354=EDGE_CURVE('',#30408,#30409,#5782,.T.);
#38355=EDGE_CURVE('',#30408,#30410,#19315,.T.);
#38356=EDGE_CURVE('',#30411,#30410,#5783,.T.);
#38357=EDGE_CURVE('',#30411,#30412,#19316,.T.);
#38358=EDGE_CURVE('',#30413,#30412,#5784,.T.);
#38359=EDGE_CURVE('',#30413,#30414,#19317,.T.);
#38360=EDGE_CURVE('',#30415,#30414,#5785,.T.);
#38361=EDGE_CURVE('',#30415,#30409,#19318,.T.);
#38362=EDGE_CURVE('',#30416,#30417,#5786,.T.);
#38363=EDGE_CURVE('',#30416,#30418,#19319,.T.);
#38364=EDGE_CURVE('',#30419,#30418,#5787,.T.);
#38365=EDGE_CURVE('',#30419,#30420,#19320,.T.);
#38366=EDGE_CURVE('',#30421,#30420,#5788,.T.);
#38367=EDGE_CURVE('',#30421,#30422,#19321,.T.);
#38368=EDGE_CURVE('',#30423,#30422,#5789,.T.);
#38369=EDGE_CURVE('',#30423,#30417,#19322,.T.);
#38370=EDGE_CURVE('',#30424,#30425,#5790,.T.);
#38371=EDGE_CURVE('',#30424,#30426,#19323,.T.);
#38372=EDGE_CURVE('',#30427,#30426,#5791,.T.);
#38373=EDGE_CURVE('',#30427,#30428,#19324,.T.);
#38374=EDGE_CURVE('',#30429,#30428,#5792,.T.);
#38375=EDGE_CURVE('',#30429,#30430,#19325,.T.);
#38376=EDGE_CURVE('',#30431,#30430,#5793,.T.);
#38377=EDGE_CURVE('',#30431,#30425,#19326,.T.);
#38378=EDGE_CURVE('',#30432,#30433,#5794,.T.);
#38379=EDGE_CURVE('',#30432,#30434,#19327,.T.);
#38380=EDGE_CURVE('',#30435,#30434,#5795,.T.);
#38381=EDGE_CURVE('',#30435,#30436,#19328,.T.);
#38382=EDGE_CURVE('',#30437,#30436,#5796,.T.);
#38383=EDGE_CURVE('',#30437,#30438,#19329,.T.);
#38384=EDGE_CURVE('',#30439,#30438,#5797,.T.);
#38385=EDGE_CURVE('',#30439,#30433,#19330,.T.);
#38386=EDGE_CURVE('',#30440,#30441,#5798,.T.);
#38387=EDGE_CURVE('',#30440,#30442,#19331,.T.);
#38388=EDGE_CURVE('',#30443,#30442,#5799,.T.);
#38389=EDGE_CURVE('',#30443,#30444,#19332,.T.);
#38390=EDGE_CURVE('',#30445,#30444,#5800,.T.);
#38391=EDGE_CURVE('',#30445,#30446,#19333,.T.);
#38392=EDGE_CURVE('',#30447,#30446,#5801,.T.);
#38393=EDGE_CURVE('',#30447,#30441,#19334,.T.);
#38394=EDGE_CURVE('',#30448,#30449,#5802,.T.);
#38395=EDGE_CURVE('',#30448,#30450,#19335,.T.);
#38396=EDGE_CURVE('',#30451,#30450,#5803,.T.);
#38397=EDGE_CURVE('',#30451,#30452,#19336,.T.);
#38398=EDGE_CURVE('',#30453,#30452,#5804,.T.);
#38399=EDGE_CURVE('',#30453,#30454,#19337,.T.);
#38400=EDGE_CURVE('',#30455,#30454,#5805,.T.);
#38401=EDGE_CURVE('',#30455,#30449,#19338,.T.);
#38402=EDGE_CURVE('',#30456,#30457,#5806,.T.);
#38403=EDGE_CURVE('',#30456,#30458,#19339,.T.);
#38404=EDGE_CURVE('',#30459,#30458,#5807,.T.);
#38405=EDGE_CURVE('',#30459,#30460,#19340,.T.);
#38406=EDGE_CURVE('',#30461,#30460,#5808,.T.);
#38407=EDGE_CURVE('',#30461,#30462,#19341,.T.);
#38408=EDGE_CURVE('',#30463,#30462,#5809,.T.);
#38409=EDGE_CURVE('',#30463,#30457,#19342,.T.);
#38410=EDGE_CURVE('',#30464,#30465,#5810,.T.);
#38411=EDGE_CURVE('',#30464,#30466,#19343,.T.);
#38412=EDGE_CURVE('',#30467,#30466,#5811,.T.);
#38413=EDGE_CURVE('',#30467,#30468,#19344,.T.);
#38414=EDGE_CURVE('',#30469,#30468,#5812,.T.);
#38415=EDGE_CURVE('',#30469,#30470,#19345,.T.);
#38416=EDGE_CURVE('',#30471,#30470,#5813,.T.);
#38417=EDGE_CURVE('',#30471,#30465,#19346,.T.);
#38418=EDGE_CURVE('',#30472,#30473,#5814,.T.);
#38419=EDGE_CURVE('',#30472,#30474,#19347,.T.);
#38420=EDGE_CURVE('',#30475,#30474,#5815,.T.);
#38421=EDGE_CURVE('',#30475,#30476,#19348,.T.);
#38422=EDGE_CURVE('',#30477,#30476,#5816,.T.);
#38423=EDGE_CURVE('',#30477,#30478,#19349,.T.);
#38424=EDGE_CURVE('',#30479,#30478,#5817,.T.);
#38425=EDGE_CURVE('',#30479,#30473,#19350,.T.);
#38426=EDGE_CURVE('',#30480,#30481,#5818,.T.);
#38427=EDGE_CURVE('',#30480,#30482,#19351,.T.);
#38428=EDGE_CURVE('',#30483,#30482,#5819,.T.);
#38429=EDGE_CURVE('',#30483,#30484,#19352,.T.);
#38430=EDGE_CURVE('',#30485,#30484,#5820,.T.);
#38431=EDGE_CURVE('',#30485,#30486,#19353,.T.);
#38432=EDGE_CURVE('',#30487,#30486,#5821,.T.);
#38433=EDGE_CURVE('',#30487,#30481,#19354,.T.);
#38434=EDGE_CURVE('',#30488,#30489,#5822,.T.);
#38435=EDGE_CURVE('',#30488,#30490,#19355,.T.);
#38436=EDGE_CURVE('',#30491,#30490,#5823,.T.);
#38437=EDGE_CURVE('',#30491,#30492,#19356,.T.);
#38438=EDGE_CURVE('',#30493,#30492,#5824,.T.);
#38439=EDGE_CURVE('',#30493,#30494,#19357,.T.);
#38440=EDGE_CURVE('',#30495,#30494,#5825,.T.);
#38441=EDGE_CURVE('',#30495,#30489,#19358,.T.);
#38442=EDGE_CURVE('',#30496,#30497,#5826,.T.);
#38443=EDGE_CURVE('',#30496,#30498,#19359,.T.);
#38444=EDGE_CURVE('',#30499,#30498,#5827,.T.);
#38445=EDGE_CURVE('',#30499,#30500,#19360,.T.);
#38446=EDGE_CURVE('',#30501,#30500,#5828,.T.);
#38447=EDGE_CURVE('',#30501,#30502,#19361,.T.);
#38448=EDGE_CURVE('',#30503,#30502,#5829,.T.);
#38449=EDGE_CURVE('',#30503,#30497,#19362,.T.);
#38450=EDGE_CURVE('',#30504,#30505,#5830,.T.);
#38451=EDGE_CURVE('',#30504,#30506,#19363,.T.);
#38452=EDGE_CURVE('',#30507,#30506,#5831,.T.);
#38453=EDGE_CURVE('',#30507,#30508,#19364,.T.);
#38454=EDGE_CURVE('',#30509,#30508,#5832,.T.);
#38455=EDGE_CURVE('',#30509,#30510,#19365,.T.);
#38456=EDGE_CURVE('',#30511,#30510,#5833,.T.);
#38457=EDGE_CURVE('',#30511,#30505,#19366,.T.);
#38458=EDGE_CURVE('',#30512,#30513,#5834,.T.);
#38459=EDGE_CURVE('',#30514,#30512,#19367,.T.);
#38460=EDGE_CURVE('',#30514,#30515,#5835,.T.);
#38461=EDGE_CURVE('',#30516,#30515,#19368,.T.);
#38462=EDGE_CURVE('',#30516,#30517,#28400,.T.);
#38463=EDGE_CURVE('',#30517,#30518,#5836,.T.);
#38464=EDGE_CURVE('',#30519,#30518,#28401,.T.);
#38465=EDGE_CURVE('',#30519,#30520,#19369,.T.);
#38466=EDGE_CURVE('',#30521,#30520,#5837,.T.);
#38467=EDGE_CURVE('',#30521,#30513,#19370,.T.);
#38468=EDGE_CURVE('',#30522,#30523,#5838,.T.);
#38469=EDGE_CURVE('',#30524,#30522,#19371,.T.);
#38470=EDGE_CURVE('',#30524,#30525,#5839,.T.);
#38471=EDGE_CURVE('',#30526,#30525,#19372,.T.);
#38472=EDGE_CURVE('',#30527,#30526,#5840,.T.);
#38473=EDGE_CURVE('',#30527,#30528,#19373,.T.);
#38474=EDGE_CURVE('',#30529,#30528,#5841,.T.);
#38475=EDGE_CURVE('',#30529,#30523,#19374,.T.);
#38476=EDGE_CURVE('',#30530,#30531,#5842,.T.);
#38477=EDGE_CURVE('',#30532,#30530,#19375,.T.);
#38478=EDGE_CURVE('',#30532,#30533,#5843,.T.);
#38479=EDGE_CURVE('',#30534,#30533,#19376,.T.);
#38480=EDGE_CURVE('',#30535,#30534,#5844,.T.);
#38481=EDGE_CURVE('',#30535,#30536,#19377,.T.);
#38482=EDGE_CURVE('',#30537,#30536,#5845,.T.);
#38483=EDGE_CURVE('',#30537,#30531,#19378,.T.);
#38484=EDGE_CURVE('',#30538,#30539,#5846,.T.);
#38485=EDGE_CURVE('',#30540,#30538,#19379,.T.);
#38486=EDGE_CURVE('',#30540,#30541,#5847,.T.);
#38487=EDGE_CURVE('',#30542,#30541,#19380,.T.);
#38488=EDGE_CURVE('',#30543,#30542,#5848,.T.);
#38489=EDGE_CURVE('',#30543,#30544,#19381,.T.);
#38490=EDGE_CURVE('',#30545,#30544,#5849,.T.);
#38491=EDGE_CURVE('',#30545,#30539,#19382,.T.);
#38492=EDGE_CURVE('',#30546,#30547,#19383,.T.);
#38493=EDGE_CURVE('',#30548,#30546,#5850,.T.);
#38494=EDGE_CURVE('',#30548,#30549,#19384,.T.);
#38495=EDGE_CURVE('',#30550,#30549,#5851,.T.);
#38496=EDGE_CURVE('',#30551,#30550,#19385,.T.);
#38497=EDGE_CURVE('',#30551,#30552,#5852,.T.);
#38498=EDGE_CURVE('',#30553,#30552,#19386,.T.);
#38499=EDGE_CURVE('',#30553,#30547,#5853,.T.);
#38500=EDGE_CURVE('',#30554,#30555,#19387,.T.);
#38501=EDGE_CURVE('',#30556,#30554,#5854,.T.);
#38502=EDGE_CURVE('',#30556,#30557,#19388,.T.);
#38503=EDGE_CURVE('',#30558,#30557,#5855,.T.);
#38504=EDGE_CURVE('',#30559,#30558,#19389,.T.);
#38505=EDGE_CURVE('',#30559,#30560,#5856,.T.);
#38506=EDGE_CURVE('',#30561,#30560,#19390,.T.);
#38507=EDGE_CURVE('',#30561,#30555,#5857,.T.);
#38508=EDGE_CURVE('',#30562,#30563,#19391,.T.);
#38509=EDGE_CURVE('',#30564,#30562,#5858,.T.);
#38510=EDGE_CURVE('',#30564,#30565,#19392,.T.);
#38511=EDGE_CURVE('',#30566,#30565,#5859,.T.);
#38512=EDGE_CURVE('',#30567,#30566,#19393,.T.);
#38513=EDGE_CURVE('',#30567,#30568,#5860,.T.);
#38514=EDGE_CURVE('',#30569,#30568,#19394,.T.);
#38515=EDGE_CURVE('',#30569,#30563,#5861,.T.);
#38516=EDGE_CURVE('',#30570,#30571,#19395,.T.);
#38517=EDGE_CURVE('',#30572,#30570,#5862,.T.);
#38518=EDGE_CURVE('',#30572,#30573,#19396,.T.);
#38519=EDGE_CURVE('',#30574,#30573,#5863,.T.);
#38520=EDGE_CURVE('',#30575,#30574,#19397,.T.);
#38521=EDGE_CURVE('',#30575,#30576,#5864,.T.);
#38522=EDGE_CURVE('',#30577,#30576,#19398,.T.);
#38523=EDGE_CURVE('',#30577,#30571,#5865,.T.);
#38524=EDGE_CURVE('',#30578,#30579,#19399,.T.);
#38525=EDGE_CURVE('',#30580,#30578,#5866,.T.);
#38526=EDGE_CURVE('',#30580,#30581,#19400,.T.);
#38527=EDGE_CURVE('',#30582,#30581,#5867,.T.);
#38528=EDGE_CURVE('',#30583,#30582,#19401,.T.);
#38529=EDGE_CURVE('',#30583,#30584,#5868,.T.);
#38530=EDGE_CURVE('',#30585,#30584,#19402,.T.);
#38531=EDGE_CURVE('',#30585,#30579,#5869,.T.);
#38532=EDGE_CURVE('',#30586,#30587,#19403,.T.);
#38533=EDGE_CURVE('',#30588,#30586,#5870,.T.);
#38534=EDGE_CURVE('',#30588,#30589,#19404,.T.);
#38535=EDGE_CURVE('',#30590,#30589,#3401,.T.);
#38536=EDGE_CURVE('',#30591,#30590,#5871,.T.);
#38537=EDGE_CURVE('',#30591,#30592,#3402,.T.);
#38538=EDGE_CURVE('',#30593,#30592,#19405,.T.);
#38539=EDGE_CURVE('',#30593,#30587,#5872,.T.);
#38540=EDGE_CURVE('',#30594,#30595,#19406,.T.);
#38541=EDGE_CURVE('',#30596,#30594,#5873,.T.);
#38542=EDGE_CURVE('',#30596,#30597,#19407,.T.);
#38543=EDGE_CURVE('',#30598,#30597,#5874,.T.);
#38544=EDGE_CURVE('',#30599,#30598,#19408,.T.);
#38545=EDGE_CURVE('',#30599,#30600,#5875,.T.);
#38546=EDGE_CURVE('',#30601,#30600,#19409,.T.);
#38547=EDGE_CURVE('',#30601,#30595,#5876,.T.);
#38548=EDGE_CURVE('',#30602,#30603,#5877,.T.);
#38549=EDGE_CURVE('',#30602,#30604,#3403,.T.);
#38550=EDGE_CURVE('',#30605,#30604,#19410,.T.);
#38551=EDGE_CURVE('',#30605,#30606,#5878,.T.);
#38552=EDGE_CURVE('',#30607,#30606,#19411,.T.);
#38553=EDGE_CURVE('',#30607,#30608,#5879,.T.);
#38554=EDGE_CURVE('',#30609,#30608,#19412,.T.);
#38555=EDGE_CURVE('',#30609,#30603,#3404,.T.);
#38556=EDGE_CURVE('',#30610,#30611,#5880,.T.);
#38557=EDGE_CURVE('',#30610,#30612,#3405,.T.);
#38558=EDGE_CURVE('',#30613,#30612,#19413,.T.);
#38559=EDGE_CURVE('',#30613,#30614,#5881,.T.);
#38560=EDGE_CURVE('',#30615,#30614,#19414,.T.);
#38561=EDGE_CURVE('',#30615,#30616,#5882,.T.);
#38562=EDGE_CURVE('',#30617,#30616,#19415,.T.);
#38563=EDGE_CURVE('',#30617,#30611,#3406,.T.);
#38564=EDGE_CURVE('',#30618,#30619,#5883,.T.);
#38565=EDGE_CURVE('',#30618,#30620,#3407,.T.);
#38566=EDGE_CURVE('',#30621,#30620,#19416,.T.);
#38567=EDGE_CURVE('',#30621,#30622,#5884,.T.);
#38568=EDGE_CURVE('',#30623,#30622,#19417,.T.);
#38569=EDGE_CURVE('',#30623,#30624,#5885,.T.);
#38570=EDGE_CURVE('',#30625,#30624,#19418,.T.);
#38571=EDGE_CURVE('',#30625,#30619,#3408,.T.);
#38572=EDGE_CURVE('',#30626,#30627,#5886,.T.);
#38573=EDGE_CURVE('',#30628,#30627,#19419,.T.);
#38574=EDGE_CURVE('',#30628,#30629,#5887,.T.);
#38575=EDGE_CURVE('',#30630,#30629,#19420,.T.);
#38576=EDGE_CURVE('',#30630,#30631,#5888,.T.);
#38577=EDGE_CURVE('',#30632,#30631,#19421,.T.);
#38578=EDGE_CURVE('',#30632,#30633,#5889,.T.);
#38579=EDGE_CURVE('',#30626,#30633,#19422,.T.);
#38580=EDGE_CURVE('',#30634,#30635,#5890,.T.);
#38581=EDGE_CURVE('',#30636,#30635,#19423,.T.);
#38582=EDGE_CURVE('',#30636,#30637,#5891,.T.);
#38583=EDGE_CURVE('',#30638,#30637,#19424,.T.);
#38584=EDGE_CURVE('',#30638,#30639,#5892,.T.);
#38585=EDGE_CURVE('',#30640,#30639,#19425,.T.);
#38586=EDGE_CURVE('',#30640,#30641,#5893,.T.);
#38587=EDGE_CURVE('',#30634,#30641,#19426,.T.);
#38588=EDGE_CURVE('',#30642,#30643,#5894,.T.);
#38589=EDGE_CURVE('',#30644,#30643,#19427,.T.);
#38590=EDGE_CURVE('',#30644,#30645,#5895,.T.);
#38591=EDGE_CURVE('',#30646,#30645,#19428,.T.);
#38592=EDGE_CURVE('',#30646,#30647,#5896,.T.);
#38593=EDGE_CURVE('',#30648,#30647,#19429,.T.);
#38594=EDGE_CURVE('',#30648,#30649,#5897,.T.);
#38595=EDGE_CURVE('',#30642,#30649,#19430,.T.);
#38596=EDGE_CURVE('',#30650,#30651,#5898,.T.);
#38597=EDGE_CURVE('',#30652,#30651,#19431,.T.);
#38598=EDGE_CURVE('',#30652,#30653,#5899,.T.);
#38599=EDGE_CURVE('',#30654,#30653,#19432,.T.);
#38600=EDGE_CURVE('',#30654,#30655,#5900,.T.);
#38601=EDGE_CURVE('',#30656,#30655,#19433,.T.);
#38602=EDGE_CURVE('',#30656,#30657,#5901,.T.);
#38603=EDGE_CURVE('',#30650,#30657,#19434,.T.);
#38604=EDGE_CURVE('',#30658,#30659,#5902,.T.);
#38605=EDGE_CURVE('',#30660,#30659,#19435,.T.);
#38606=EDGE_CURVE('',#30660,#30661,#5903,.T.);
#38607=EDGE_CURVE('',#30662,#30661,#19436,.T.);
#38608=EDGE_CURVE('',#30662,#30663,#5904,.T.);
#38609=EDGE_CURVE('',#30664,#30663,#19437,.T.);
#38610=EDGE_CURVE('',#30664,#30665,#5905,.T.);
#38611=EDGE_CURVE('',#30658,#30665,#19438,.T.);
#38612=EDGE_CURVE('',#30666,#30667,#5906,.T.);
#38613=EDGE_CURVE('',#30668,#30667,#19439,.T.);
#38614=EDGE_CURVE('',#30668,#30669,#5907,.T.);
#38615=EDGE_CURVE('',#30670,#30669,#19440,.T.);
#38616=EDGE_CURVE('',#30670,#30671,#5908,.T.);
#38617=EDGE_CURVE('',#30672,#30671,#19441,.T.);
#38618=EDGE_CURVE('',#30672,#30673,#5909,.T.);
#38619=EDGE_CURVE('',#30666,#30673,#19442,.T.);
#38620=EDGE_CURVE('',#30674,#30675,#5910,.T.);
#38621=EDGE_CURVE('',#30676,#30675,#19443,.T.);
#38622=EDGE_CURVE('',#30676,#30677,#5911,.T.);
#38623=EDGE_CURVE('',#30678,#30677,#19444,.T.);
#38624=EDGE_CURVE('',#30678,#30679,#5912,.T.);
#38625=EDGE_CURVE('',#30680,#30679,#19445,.T.);
#38626=EDGE_CURVE('',#30680,#30681,#5913,.T.);
#38627=EDGE_CURVE('',#30674,#30681,#19446,.T.);
#38628=EDGE_CURVE('',#30682,#30683,#5914,.T.);
#38629=EDGE_CURVE('',#30684,#30683,#19447,.T.);
#38630=EDGE_CURVE('',#30684,#30685,#5915,.T.);
#38631=EDGE_CURVE('',#30686,#30685,#19448,.T.);
#38632=EDGE_CURVE('',#30686,#30687,#5916,.T.);
#38633=EDGE_CURVE('',#30688,#30687,#19449,.T.);
#38634=EDGE_CURVE('',#30688,#30689,#5917,.T.);
#38635=EDGE_CURVE('',#30682,#30689,#19450,.T.);
#38636=EDGE_CURVE('',#30690,#30691,#5918,.T.);
#38637=EDGE_CURVE('',#30692,#30691,#19451,.T.);
#38638=EDGE_CURVE('',#30692,#30693,#5919,.T.);
#38639=EDGE_CURVE('',#30694,#30693,#19452,.T.);
#38640=EDGE_CURVE('',#30694,#30695,#5920,.T.);
#38641=EDGE_CURVE('',#30696,#30695,#19453,.T.);
#38642=EDGE_CURVE('',#30696,#30697,#5921,.T.);
#38643=EDGE_CURVE('',#30690,#30697,#19454,.T.);
#38644=EDGE_CURVE('',#30698,#30699,#5922,.T.);
#38645=EDGE_CURVE('',#30700,#30699,#19455,.T.);
#38646=EDGE_CURVE('',#30700,#30701,#5923,.T.);
#38647=EDGE_CURVE('',#30702,#30701,#19456,.T.);
#38648=EDGE_CURVE('',#30702,#30703,#5924,.T.);
#38649=EDGE_CURVE('',#30704,#30703,#19457,.T.);
#38650=EDGE_CURVE('',#30704,#30705,#5925,.T.);
#38651=EDGE_CURVE('',#30698,#30705,#19458,.T.);
#38652=EDGE_CURVE('',#30706,#30707,#5926,.T.);
#38653=EDGE_CURVE('',#30708,#30707,#19459,.T.);
#38654=EDGE_CURVE('',#30708,#30709,#5927,.T.);
#38655=EDGE_CURVE('',#30710,#30709,#19460,.T.);
#38656=EDGE_CURVE('',#30710,#30711,#5928,.T.);
#38657=EDGE_CURVE('',#30712,#30711,#19461,.T.);
#38658=EDGE_CURVE('',#30712,#30713,#5929,.T.);
#38659=EDGE_CURVE('',#30706,#30713,#19462,.T.);
#38660=EDGE_CURVE('',#30714,#30715,#5930,.T.);
#38661=EDGE_CURVE('',#30716,#30715,#19463,.T.);
#38662=EDGE_CURVE('',#30716,#30717,#5931,.T.);
#38663=EDGE_CURVE('',#30718,#30717,#19464,.T.);
#38664=EDGE_CURVE('',#30718,#30719,#5932,.T.);
#38665=EDGE_CURVE('',#30720,#30719,#19465,.T.);
#38666=EDGE_CURVE('',#30720,#30721,#5933,.T.);
#38667=EDGE_CURVE('',#30714,#30721,#19466,.T.);
#38668=EDGE_CURVE('',#30722,#30723,#5934,.T.);
#38669=EDGE_CURVE('',#30724,#30723,#19467,.T.);
#38670=EDGE_CURVE('',#30724,#30725,#5935,.T.);
#38671=EDGE_CURVE('',#30726,#30725,#19468,.T.);
#38672=EDGE_CURVE('',#30726,#30727,#5936,.T.);
#38673=EDGE_CURVE('',#30728,#30727,#19469,.T.);
#38674=EDGE_CURVE('',#30728,#30729,#5937,.T.);
#38675=EDGE_CURVE('',#30722,#30729,#19470,.T.);
#38676=EDGE_CURVE('',#30730,#30731,#19471,.T.);
#38677=EDGE_CURVE('',#30732,#30730,#5938,.T.);
#38678=EDGE_CURVE('',#30732,#30733,#19472,.T.);
#38679=EDGE_CURVE('',#30734,#30733,#5939,.T.);
#38680=EDGE_CURVE('',#30734,#30735,#19473,.T.);
#38681=EDGE_CURVE('',#30736,#30735,#5940,.T.);
#38682=EDGE_CURVE('',#30737,#30736,#19474,.T.);
#38683=EDGE_CURVE('',#30737,#30731,#5941,.T.);
#38684=EDGE_CURVE('',#30738,#30739,#5942,.T.);
#38685=EDGE_CURVE('',#30740,#30739,#3409,.T.);
#38686=EDGE_CURVE('',#30740,#30741,#19475,.T.);
#38687=EDGE_CURVE('',#30742,#30741,#5943,.T.);
#38688=EDGE_CURVE('',#30742,#30743,#19476,.T.);
#38689=EDGE_CURVE('',#30744,#30743,#5944,.T.);
#38690=EDGE_CURVE('',#30744,#30745,#19477,.T.);
#38691=EDGE_CURVE('',#30738,#30745,#3410,.T.);
#38692=EDGE_CURVE('',#30746,#30747,#5945,.T.);
#38693=EDGE_CURVE('',#30748,#30747,#3411,.T.);
#38694=EDGE_CURVE('',#30748,#30749,#19478,.T.);
#38695=EDGE_CURVE('',#30750,#30749,#5946,.T.);
#38696=EDGE_CURVE('',#30750,#30751,#19479,.T.);
#38697=EDGE_CURVE('',#30752,#30751,#5947,.T.);
#38698=EDGE_CURVE('',#30752,#30753,#19480,.T.);
#38699=EDGE_CURVE('',#30746,#30753,#3412,.T.);
#38700=EDGE_CURVE('',#30754,#30755,#5948,.T.);
#38701=EDGE_CURVE('',#30756,#30755,#3413,.T.);
#38702=EDGE_CURVE('',#30756,#30757,#19481,.T.);
#38703=EDGE_CURVE('',#30758,#30757,#5949,.T.);
#38704=EDGE_CURVE('',#30758,#30759,#19482,.T.);
#38705=EDGE_CURVE('',#30760,#30759,#5950,.T.);
#38706=EDGE_CURVE('',#30760,#30761,#19483,.T.);
#38707=EDGE_CURVE('',#30754,#30761,#3414,.T.);
#38708=EDGE_CURVE('',#30762,#30763,#5951,.T.);
#38709=EDGE_CURVE('',#30762,#30764,#19484,.T.);
#38710=EDGE_CURVE('',#30765,#30764,#5952,.T.);
#38711=EDGE_CURVE('',#30765,#30766,#19485,.T.);
#38712=EDGE_CURVE('',#30767,#30766,#5953,.T.);
#38713=EDGE_CURVE('',#30767,#30768,#19486,.T.);
#38714=EDGE_CURVE('',#30769,#30768,#5954,.T.);
#38715=EDGE_CURVE('',#30769,#30763,#19487,.T.);
#38716=EDGE_CURVE('',#30770,#30771,#5955,.T.);
#38717=EDGE_CURVE('',#30770,#30772,#19488,.T.);
#38718=EDGE_CURVE('',#30773,#30772,#5956,.T.);
#38719=EDGE_CURVE('',#30773,#30774,#19489,.T.);
#38720=EDGE_CURVE('',#30775,#30774,#5957,.T.);
#38721=EDGE_CURVE('',#30775,#30776,#19490,.T.);
#38722=EDGE_CURVE('',#30777,#30776,#5958,.T.);
#38723=EDGE_CURVE('',#30777,#30771,#19491,.T.);
#38724=EDGE_CURVE('',#30778,#30779,#5959,.T.);
#38725=EDGE_CURVE('',#30778,#30780,#19492,.T.);
#38726=EDGE_CURVE('',#30781,#30780,#5960,.T.);
#38727=EDGE_CURVE('',#30781,#30782,#19493,.T.);
#38728=EDGE_CURVE('',#30783,#30782,#5961,.T.);
#38729=EDGE_CURVE('',#30783,#30784,#19494,.T.);
#38730=EDGE_CURVE('',#30785,#30784,#5962,.T.);
#38731=EDGE_CURVE('',#30785,#30779,#19495,.T.);
#38732=EDGE_CURVE('',#30786,#30787,#5963,.T.);
#38733=EDGE_CURVE('',#30786,#30788,#19496,.T.);
#38734=EDGE_CURVE('',#30789,#30788,#5964,.T.);
#38735=EDGE_CURVE('',#30789,#30790,#19497,.T.);
#38736=EDGE_CURVE('',#30791,#30790,#5965,.T.);
#38737=EDGE_CURVE('',#30791,#30792,#19498,.T.);
#38738=EDGE_CURVE('',#30793,#30792,#5966,.T.);
#38739=EDGE_CURVE('',#30793,#30787,#19499,.T.);
#38740=EDGE_CURVE('',#30794,#30795,#5967,.T.);
#38741=EDGE_CURVE('',#30794,#30796,#19500,.T.);
#38742=EDGE_CURVE('',#30797,#30796,#5968,.T.);
#38743=EDGE_CURVE('',#30797,#30798,#19501,.T.);
#38744=EDGE_CURVE('',#30799,#30798,#5969,.T.);
#38745=EDGE_CURVE('',#30799,#30800,#19502,.T.);
#38746=EDGE_CURVE('',#30801,#30800,#5970,.T.);
#38747=EDGE_CURVE('',#30801,#30795,#19503,.T.);
#38748=EDGE_CURVE('',#30802,#30803,#5971,.T.);
#38749=EDGE_CURVE('',#30802,#30804,#19504,.T.);
#38750=EDGE_CURVE('',#30805,#30804,#5972,.T.);
#38751=EDGE_CURVE('',#30805,#30806,#19505,.T.);
#38752=EDGE_CURVE('',#30807,#30806,#5973,.T.);
#38753=EDGE_CURVE('',#30807,#30808,#19506,.T.);
#38754=EDGE_CURVE('',#30809,#30808,#5974,.T.);
#38755=EDGE_CURVE('',#30809,#30803,#19507,.T.);
#38756=EDGE_CURVE('',#30810,#30811,#5975,.T.);
#38757=EDGE_CURVE('',#30810,#30812,#19508,.T.);
#38758=EDGE_CURVE('',#30813,#30812,#5976,.T.);
#38759=EDGE_CURVE('',#30813,#30814,#19509,.T.);
#38760=EDGE_CURVE('',#30815,#30814,#5977,.T.);
#38761=EDGE_CURVE('',#30815,#30816,#19510,.T.);
#38762=EDGE_CURVE('',#30817,#30816,#5978,.T.);
#38763=EDGE_CURVE('',#30817,#30811,#19511,.T.);
#38764=EDGE_CURVE('',#30818,#30819,#5979,.T.);
#38765=EDGE_CURVE('',#30818,#30820,#19512,.T.);
#38766=EDGE_CURVE('',#30821,#30820,#5980,.T.);
#38767=EDGE_CURVE('',#30821,#30822,#19513,.T.);
#38768=EDGE_CURVE('',#30823,#30822,#5981,.T.);
#38769=EDGE_CURVE('',#30823,#30824,#19514,.T.);
#38770=EDGE_CURVE('',#30825,#30824,#5982,.T.);
#38771=EDGE_CURVE('',#30825,#30819,#19515,.T.);
#38772=EDGE_CURVE('',#30826,#30827,#5983,.T.);
#38773=EDGE_CURVE('',#30826,#30828,#19516,.T.);
#38774=EDGE_CURVE('',#30829,#30828,#5984,.T.);
#38775=EDGE_CURVE('',#30829,#30830,#19517,.T.);
#38776=EDGE_CURVE('',#30831,#30830,#5985,.T.);
#38777=EDGE_CURVE('',#30831,#30832,#19518,.T.);
#38778=EDGE_CURVE('',#30833,#30832,#5986,.T.);
#38779=EDGE_CURVE('',#30833,#30827,#19519,.T.);
#38780=EDGE_CURVE('',#30834,#30835,#5987,.T.);
#38781=EDGE_CURVE('',#30834,#30836,#19520,.T.);
#38782=EDGE_CURVE('',#30837,#30836,#5988,.T.);
#38783=EDGE_CURVE('',#30837,#30838,#19521,.T.);
#38784=EDGE_CURVE('',#30839,#30838,#5989,.T.);
#38785=EDGE_CURVE('',#30839,#30840,#19522,.T.);
#38786=EDGE_CURVE('',#30841,#30840,#5990,.T.);
#38787=EDGE_CURVE('',#30841,#30835,#19523,.T.);
#38788=EDGE_CURVE('',#30842,#30843,#5991,.T.);
#38789=EDGE_CURVE('',#30842,#30844,#19524,.T.);
#38790=EDGE_CURVE('',#30845,#30844,#5992,.T.);
#38791=EDGE_CURVE('',#30845,#30846,#19525,.T.);
#38792=EDGE_CURVE('',#30847,#30846,#5993,.T.);
#38793=EDGE_CURVE('',#30847,#30848,#19526,.T.);
#38794=EDGE_CURVE('',#30849,#30848,#5994,.T.);
#38795=EDGE_CURVE('',#30849,#30843,#19527,.T.);
#38796=EDGE_CURVE('',#30850,#30851,#5995,.T.);
#38797=EDGE_CURVE('',#30850,#30852,#19528,.T.);
#38798=EDGE_CURVE('',#30853,#30852,#5996,.T.);
#38799=EDGE_CURVE('',#30853,#30854,#19529,.T.);
#38800=EDGE_CURVE('',#30855,#30854,#5997,.T.);
#38801=EDGE_CURVE('',#30855,#30856,#19530,.T.);
#38802=EDGE_CURVE('',#30857,#30856,#5998,.T.);
#38803=EDGE_CURVE('',#30857,#30851,#19531,.T.);
#38804=EDGE_CURVE('',#30858,#30859,#5999,.T.);
#38805=EDGE_CURVE('',#30858,#30860,#19532,.T.);
#38806=EDGE_CURVE('',#30861,#30860,#6000,.T.);
#38807=EDGE_CURVE('',#30861,#30862,#19533,.T.);
#38808=EDGE_CURVE('',#30863,#30862,#6001,.T.);
#38809=EDGE_CURVE('',#30863,#30864,#19534,.T.);
#38810=EDGE_CURVE('',#30865,#30864,#6002,.T.);
#38811=EDGE_CURVE('',#30865,#30859,#19535,.T.);
#38812=EDGE_CURVE('',#30866,#30867,#19536,.T.);
#38813=EDGE_CURVE('',#30868,#30866,#6003,.T.);
#38814=EDGE_CURVE('',#30868,#30869,#19537,.T.);
#38815=EDGE_CURVE('',#30870,#30869,#6004,.T.);
#38816=EDGE_CURVE('',#30871,#30870,#19538,.T.);
#38817=EDGE_CURVE('',#30871,#30872,#6005,.T.);
#38818=EDGE_CURVE('',#30873,#30872,#19539,.T.);
#38819=EDGE_CURVE('',#30873,#30867,#6006,.T.);
#38820=EDGE_CURVE('',#30874,#30875,#19540,.T.);
#38821=EDGE_CURVE('',#30876,#30874,#6007,.T.);
#38822=EDGE_CURVE('',#30876,#30877,#19541,.T.);
#38823=EDGE_CURVE('',#30878,#30877,#6008,.T.);
#38824=EDGE_CURVE('',#30879,#30878,#19542,.T.);
#38825=EDGE_CURVE('',#30879,#30880,#6009,.T.);
#38826=EDGE_CURVE('',#30881,#30880,#19543,.T.);
#38827=EDGE_CURVE('',#30881,#30875,#6010,.T.);
#38828=EDGE_CURVE('',#30882,#30883,#19544,.T.);
#38829=EDGE_CURVE('',#30884,#30882,#6011,.T.);
#38830=EDGE_CURVE('',#30884,#30885,#19545,.T.);
#38831=EDGE_CURVE('',#30886,#30885,#6012,.T.);
#38832=EDGE_CURVE('',#30887,#30886,#19546,.T.);
#38833=EDGE_CURVE('',#30887,#30888,#6013,.T.);
#38834=EDGE_CURVE('',#30889,#30888,#19547,.T.);
#38835=EDGE_CURVE('',#30889,#30883,#6014,.T.);
#38836=EDGE_CURVE('',#30890,#30891,#19548,.T.);
#38837=EDGE_CURVE('',#30892,#30890,#6015,.T.);
#38838=EDGE_CURVE('',#30892,#30893,#19549,.T.);
#38839=EDGE_CURVE('',#30894,#30893,#6016,.T.);
#38840=EDGE_CURVE('',#30895,#30894,#19550,.T.);
#38841=EDGE_CURVE('',#30895,#30896,#6017,.T.);
#38842=EDGE_CURVE('',#30897,#30896,#19551,.T.);
#38843=EDGE_CURVE('',#30897,#30891,#6018,.T.);
#38844=EDGE_CURVE('',#30898,#30899,#19552,.T.);
#38845=EDGE_CURVE('',#30900,#30898,#6019,.T.);
#38846=EDGE_CURVE('',#30900,#30901,#19553,.T.);
#38847=EDGE_CURVE('',#30902,#30901,#6020,.T.);
#38848=EDGE_CURVE('',#30903,#30902,#19554,.T.);
#38849=EDGE_CURVE('',#30903,#30904,#6021,.T.);
#38850=EDGE_CURVE('',#30905,#30904,#19555,.T.);
#38851=EDGE_CURVE('',#30905,#30899,#6022,.T.);
#38852=EDGE_CURVE('',#30906,#30907,#19556,.T.);
#38853=EDGE_CURVE('',#30908,#30906,#6023,.T.);
#38854=EDGE_CURVE('',#30908,#30909,#19557,.T.);
#38855=EDGE_CURVE('',#30910,#30909,#3415,.T.);
#38856=EDGE_CURVE('',#30911,#30910,#6024,.T.);
#38857=EDGE_CURVE('',#30911,#30912,#3416,.T.);
#38858=EDGE_CURVE('',#30913,#30912,#19558,.T.);
#38859=EDGE_CURVE('',#30913,#30907,#6025,.T.);
#38860=EDGE_CURVE('',#30914,#30915,#19559,.T.);
#38861=EDGE_CURVE('',#30916,#30914,#6026,.T.);
#38862=EDGE_CURVE('',#30916,#30917,#19560,.T.);
#38863=EDGE_CURVE('',#30918,#30917,#6027,.T.);
#38864=EDGE_CURVE('',#30919,#30918,#19561,.T.);
#38865=EDGE_CURVE('',#30919,#30920,#6028,.T.);
#38866=EDGE_CURVE('',#30921,#30920,#19562,.T.);
#38867=EDGE_CURVE('',#30921,#30915,#6029,.T.);
#38868=EDGE_CURVE('',#30922,#30923,#6030,.T.);
#38869=EDGE_CURVE('',#30922,#30924,#3417,.T.);
#38870=EDGE_CURVE('',#30925,#30924,#19563,.T.);
#38871=EDGE_CURVE('',#30925,#30926,#6031,.T.);
#38872=EDGE_CURVE('',#30927,#30926,#19564,.T.);
#38873=EDGE_CURVE('',#30927,#30928,#6032,.T.);
#38874=EDGE_CURVE('',#30929,#30928,#19565,.T.);
#38875=EDGE_CURVE('',#30929,#30923,#3418,.T.);
#38876=EDGE_CURVE('',#30930,#30931,#6033,.T.);
#38877=EDGE_CURVE('',#30930,#30932,#3419,.T.);
#38878=EDGE_CURVE('',#30933,#30932,#19566,.T.);
#38879=EDGE_CURVE('',#30933,#30934,#6034,.T.);
#38880=EDGE_CURVE('',#30935,#30934,#19567,.T.);
#38881=EDGE_CURVE('',#30935,#30936,#6035,.T.);
#38882=EDGE_CURVE('',#30937,#30936,#19568,.T.);
#38883=EDGE_CURVE('',#30937,#30931,#3420,.T.);
#38884=EDGE_CURVE('',#30938,#30939,#6036,.T.);
#38885=EDGE_CURVE('',#30938,#30940,#3421,.T.);
#38886=EDGE_CURVE('',#30941,#30940,#19569,.T.);
#38887=EDGE_CURVE('',#30941,#30942,#6037,.T.);
#38888=EDGE_CURVE('',#30943,#30942,#19570,.T.);
#38889=EDGE_CURVE('',#30943,#30944,#6038,.T.);
#38890=EDGE_CURVE('',#30945,#30944,#19571,.T.);
#38891=EDGE_CURVE('',#30945,#30939,#3422,.T.);
#38892=EDGE_CURVE('',#30946,#30947,#6039,.T.);
#38893=EDGE_CURVE('',#30948,#30947,#19572,.T.);
#38894=EDGE_CURVE('',#30948,#30949,#6040,.T.);
#38895=EDGE_CURVE('',#30950,#30949,#19573,.T.);
#38896=EDGE_CURVE('',#30950,#30951,#6041,.T.);
#38897=EDGE_CURVE('',#30952,#30951,#19574,.T.);
#38898=EDGE_CURVE('',#30952,#30953,#6042,.T.);
#38899=EDGE_CURVE('',#30946,#30953,#19575,.T.);
#38900=EDGE_CURVE('',#30954,#30955,#6043,.T.);
#38901=EDGE_CURVE('',#30956,#30955,#19576,.T.);
#38902=EDGE_CURVE('',#30956,#30957,#6044,.T.);
#38903=EDGE_CURVE('',#30958,#30957,#19577,.T.);
#38904=EDGE_CURVE('',#30958,#30959,#6045,.T.);
#38905=EDGE_CURVE('',#30960,#30959,#19578,.T.);
#38906=EDGE_CURVE('',#30960,#30961,#6046,.T.);
#38907=EDGE_CURVE('',#30954,#30961,#19579,.T.);
#38908=EDGE_CURVE('',#30962,#30963,#6047,.T.);
#38909=EDGE_CURVE('',#30964,#30963,#19580,.T.);
#38910=EDGE_CURVE('',#30964,#30965,#6048,.T.);
#38911=EDGE_CURVE('',#30966,#30965,#19581,.T.);
#38912=EDGE_CURVE('',#30966,#30967,#6049,.T.);
#38913=EDGE_CURVE('',#30968,#30967,#19582,.T.);
#38914=EDGE_CURVE('',#30968,#30969,#6050,.T.);
#38915=EDGE_CURVE('',#30962,#30969,#19583,.T.);
#38916=EDGE_CURVE('',#30970,#30971,#6051,.T.);
#38917=EDGE_CURVE('',#30972,#30971,#19584,.T.);
#38918=EDGE_CURVE('',#30972,#30973,#6052,.T.);
#38919=EDGE_CURVE('',#30974,#30973,#19585,.T.);
#38920=EDGE_CURVE('',#30974,#30975,#6053,.T.);
#38921=EDGE_CURVE('',#30976,#30975,#19586,.T.);
#38922=EDGE_CURVE('',#30976,#30977,#6054,.T.);
#38923=EDGE_CURVE('',#30970,#30977,#19587,.T.);
#38924=EDGE_CURVE('',#30978,#30979,#6055,.T.);
#38925=EDGE_CURVE('',#30980,#30979,#19588,.T.);
#38926=EDGE_CURVE('',#30980,#30981,#6056,.T.);
#38927=EDGE_CURVE('',#30982,#30981,#19589,.T.);
#38928=EDGE_CURVE('',#30982,#30983,#6057,.T.);
#38929=EDGE_CURVE('',#30984,#30983,#19590,.T.);
#38930=EDGE_CURVE('',#30984,#30985,#6058,.T.);
#38931=EDGE_CURVE('',#30978,#30985,#19591,.T.);
#38932=EDGE_CURVE('',#30986,#30987,#6059,.T.);
#38933=EDGE_CURVE('',#30988,#30987,#19592,.T.);
#38934=EDGE_CURVE('',#30988,#30989,#6060,.T.);
#38935=EDGE_CURVE('',#30990,#30989,#19593,.T.);
#38936=EDGE_CURVE('',#30990,#30991,#6061,.T.);
#38937=EDGE_CURVE('',#30992,#30991,#19594,.T.);
#38938=EDGE_CURVE('',#30992,#30993,#6062,.T.);
#38939=EDGE_CURVE('',#30986,#30993,#19595,.T.);
#38940=EDGE_CURVE('',#30994,#30995,#6063,.T.);
#38941=EDGE_CURVE('',#30996,#30995,#19596,.T.);
#38942=EDGE_CURVE('',#30996,#30997,#6064,.T.);
#38943=EDGE_CURVE('',#30998,#30997,#19597,.T.);
#38944=EDGE_CURVE('',#30998,#30999,#6065,.T.);
#38945=EDGE_CURVE('',#31000,#30999,#19598,.T.);
#38946=EDGE_CURVE('',#31000,#31001,#6066,.T.);
#38947=EDGE_CURVE('',#30994,#31001,#19599,.T.);
#38948=EDGE_CURVE('',#31002,#31003,#6067,.T.);
#38949=EDGE_CURVE('',#31004,#31003,#19600,.T.);
#38950=EDGE_CURVE('',#31004,#31005,#6068,.T.);
#38951=EDGE_CURVE('',#31006,#31005,#19601,.T.);
#38952=EDGE_CURVE('',#31006,#31007,#6069,.T.);
#38953=EDGE_CURVE('',#31008,#31007,#19602,.T.);
#38954=EDGE_CURVE('',#31008,#31009,#6070,.T.);
#38955=EDGE_CURVE('',#31002,#31009,#19603,.T.);
#38956=EDGE_CURVE('',#31010,#31011,#6071,.T.);
#38957=EDGE_CURVE('',#31012,#31011,#19604,.T.);
#38958=EDGE_CURVE('',#31012,#31013,#6072,.T.);
#38959=EDGE_CURVE('',#31014,#31013,#19605,.T.);
#38960=EDGE_CURVE('',#31014,#31015,#6073,.T.);
#38961=EDGE_CURVE('',#31016,#31015,#19606,.T.);
#38962=EDGE_CURVE('',#31016,#31017,#6074,.T.);
#38963=EDGE_CURVE('',#31010,#31017,#19607,.T.);
#38964=EDGE_CURVE('',#31018,#31019,#6075,.T.);
#38965=EDGE_CURVE('',#31020,#31019,#19608,.T.);
#38966=EDGE_CURVE('',#31020,#31021,#6076,.T.);
#38967=EDGE_CURVE('',#31022,#31021,#19609,.T.);
#38968=EDGE_CURVE('',#31022,#31023,#6077,.T.);
#38969=EDGE_CURVE('',#31024,#31023,#19610,.T.);
#38970=EDGE_CURVE('',#31024,#31025,#6078,.T.);
#38971=EDGE_CURVE('',#31018,#31025,#19611,.T.);
#38972=EDGE_CURVE('',#31026,#31027,#6079,.T.);
#38973=EDGE_CURVE('',#31028,#31027,#19612,.T.);
#38974=EDGE_CURVE('',#31028,#31029,#6080,.T.);
#38975=EDGE_CURVE('',#31030,#31029,#19613,.T.);
#38976=EDGE_CURVE('',#31030,#31031,#6081,.T.);
#38977=EDGE_CURVE('',#31032,#31031,#19614,.T.);
#38978=EDGE_CURVE('',#31032,#31033,#6082,.T.);
#38979=EDGE_CURVE('',#31026,#31033,#19615,.T.);
#38980=EDGE_CURVE('',#31034,#31035,#6083,.T.);
#38981=EDGE_CURVE('',#31036,#31035,#19616,.T.);
#38982=EDGE_CURVE('',#31036,#31037,#6084,.T.);
#38983=EDGE_CURVE('',#31038,#31037,#19617,.T.);
#38984=EDGE_CURVE('',#31038,#31039,#6085,.T.);
#38985=EDGE_CURVE('',#31040,#31039,#19618,.T.);
#38986=EDGE_CURVE('',#31040,#31041,#6086,.T.);
#38987=EDGE_CURVE('',#31034,#31041,#19619,.T.);
#38988=EDGE_CURVE('',#31042,#31043,#6087,.T.);
#38989=EDGE_CURVE('',#31044,#31043,#19620,.T.);
#38990=EDGE_CURVE('',#31044,#31045,#6088,.T.);
#38991=EDGE_CURVE('',#31046,#31045,#19621,.T.);
#38992=EDGE_CURVE('',#31046,#31047,#6089,.T.);
#38993=EDGE_CURVE('',#31048,#31047,#19622,.T.);
#38994=EDGE_CURVE('',#31048,#31049,#6090,.T.);
#38995=EDGE_CURVE('',#31042,#31049,#19623,.T.);
#38996=EDGE_CURVE('',#31050,#31051,#6091,.T.);
#38997=EDGE_CURVE('',#31052,#31051,#3423,.T.);
#38998=EDGE_CURVE('',#31052,#31053,#19624,.T.);
#38999=EDGE_CURVE('',#31054,#31053,#6092,.T.);
#39000=EDGE_CURVE('',#31054,#31055,#19625,.T.);
#39001=EDGE_CURVE('',#31056,#31055,#6093,.T.);
#39002=EDGE_CURVE('',#31056,#31057,#19626,.T.);
#39003=EDGE_CURVE('',#31050,#31057,#3424,.T.);
#39004=EDGE_CURVE('',#31058,#31059,#6094,.T.);
#39005=EDGE_CURVE('',#31060,#31059,#3425,.T.);
#39006=EDGE_CURVE('',#31060,#31061,#19627,.T.);
#39007=EDGE_CURVE('',#31062,#31061,#6095,.T.);
#39008=EDGE_CURVE('',#31062,#31063,#19628,.T.);
#39009=EDGE_CURVE('',#31064,#31063,#6096,.T.);
#39010=EDGE_CURVE('',#31064,#31065,#19629,.T.);
#39011=EDGE_CURVE('',#31058,#31065,#3426,.T.);
#39012=EDGE_CURVE('',#31066,#31067,#6097,.T.);
#39013=EDGE_CURVE('',#31068,#31067,#3427,.T.);
#39014=EDGE_CURVE('',#31068,#31069,#19630,.T.);
#39015=EDGE_CURVE('',#31070,#31069,#6098,.T.);
#39016=EDGE_CURVE('',#31070,#31071,#19631,.T.);
#39017=EDGE_CURVE('',#31072,#31071,#6099,.T.);
#39018=EDGE_CURVE('',#31072,#31073,#19632,.T.);
#39019=EDGE_CURVE('',#31066,#31073,#3428,.T.);
#39020=EDGE_CURVE('',#31074,#31075,#6100,.T.);
#39021=EDGE_CURVE('',#31074,#31076,#19633,.T.);
#39022=EDGE_CURVE('',#31077,#31076,#6101,.T.);
#39023=EDGE_CURVE('',#31077,#31078,#19634,.T.);
#39024=EDGE_CURVE('',#31079,#31078,#6102,.T.);
#39025=EDGE_CURVE('',#31079,#31080,#19635,.T.);
#39026=EDGE_CURVE('',#31081,#31080,#6103,.T.);
#39027=EDGE_CURVE('',#31081,#31075,#19636,.T.);
#39028=EDGE_CURVE('',#31082,#31083,#6104,.T.);
#39029=EDGE_CURVE('',#31082,#31084,#19637,.T.);
#39030=EDGE_CURVE('',#31085,#31084,#6105,.T.);
#39031=EDGE_CURVE('',#31085,#31086,#19638,.T.);
#39032=EDGE_CURVE('',#31087,#31086,#6106,.T.);
#39033=EDGE_CURVE('',#31087,#31088,#19639,.T.);
#39034=EDGE_CURVE('',#31089,#31088,#6107,.T.);
#39035=EDGE_CURVE('',#31089,#31083,#19640,.T.);
#39036=EDGE_CURVE('',#31090,#31091,#6108,.T.);
#39037=EDGE_CURVE('',#31090,#31092,#19641,.T.);
#39038=EDGE_CURVE('',#31093,#31092,#6109,.T.);
#39039=EDGE_CURVE('',#31093,#31094,#19642,.T.);
#39040=EDGE_CURVE('',#31095,#31094,#6110,.T.);
#39041=EDGE_CURVE('',#31095,#31096,#19643,.T.);
#39042=EDGE_CURVE('',#31097,#31096,#6111,.T.);
#39043=EDGE_CURVE('',#31097,#31091,#19644,.T.);
#39044=EDGE_CURVE('',#31098,#31099,#6112,.T.);
#39045=EDGE_CURVE('',#31098,#31100,#19645,.T.);
#39046=EDGE_CURVE('',#31101,#31100,#6113,.T.);
#39047=EDGE_CURVE('',#31101,#31102,#19646,.T.);
#39048=EDGE_CURVE('',#31103,#31102,#6114,.T.);
#39049=EDGE_CURVE('',#31103,#31104,#19647,.T.);
#39050=EDGE_CURVE('',#31105,#31104,#6115,.T.);
#39051=EDGE_CURVE('',#31105,#31099,#19648,.T.);
#39052=EDGE_CURVE('',#31106,#31107,#6116,.T.);
#39053=EDGE_CURVE('',#31106,#31108,#19649,.T.);
#39054=EDGE_CURVE('',#31109,#31108,#6117,.T.);
#39055=EDGE_CURVE('',#31109,#31110,#19650,.T.);
#39056=EDGE_CURVE('',#31111,#31110,#6118,.T.);
#39057=EDGE_CURVE('',#31111,#31112,#19651,.T.);
#39058=EDGE_CURVE('',#31113,#31112,#6119,.T.);
#39059=EDGE_CURVE('',#31113,#31107,#19652,.T.);
#39060=EDGE_CURVE('',#31114,#31115,#6120,.T.);
#39061=EDGE_CURVE('',#31114,#31116,#19653,.T.);
#39062=EDGE_CURVE('',#31117,#31116,#6121,.T.);
#39063=EDGE_CURVE('',#31117,#31118,#19654,.T.);
#39064=EDGE_CURVE('',#31119,#31118,#6122,.T.);
#39065=EDGE_CURVE('',#31119,#31120,#19655,.T.);
#39066=EDGE_CURVE('',#31121,#31120,#6123,.T.);
#39067=EDGE_CURVE('',#31121,#31115,#19656,.T.);
#39068=EDGE_CURVE('',#31122,#31123,#6124,.T.);
#39069=EDGE_CURVE('',#31122,#31124,#19657,.T.);
#39070=EDGE_CURVE('',#31125,#31124,#6125,.T.);
#39071=EDGE_CURVE('',#31125,#31126,#19658,.T.);
#39072=EDGE_CURVE('',#31127,#31126,#6126,.T.);
#39073=EDGE_CURVE('',#31127,#31128,#19659,.T.);
#39074=EDGE_CURVE('',#31129,#31128,#6127,.T.);
#39075=EDGE_CURVE('',#31129,#31123,#19660,.T.);
#39076=EDGE_CURVE('',#31130,#31131,#6128,.T.);
#39077=EDGE_CURVE('',#31130,#31132,#19661,.T.);
#39078=EDGE_CURVE('',#31133,#31132,#6129,.T.);
#39079=EDGE_CURVE('',#31133,#31134,#19662,.T.);
#39080=EDGE_CURVE('',#31135,#31134,#6130,.T.);
#39081=EDGE_CURVE('',#31135,#31136,#19663,.T.);
#39082=EDGE_CURVE('',#31137,#31136,#6131,.T.);
#39083=EDGE_CURVE('',#31137,#31131,#19664,.T.);
#39084=EDGE_CURVE('',#31138,#31139,#6132,.T.);
#39085=EDGE_CURVE('',#31138,#31140,#19665,.T.);
#39086=EDGE_CURVE('',#31141,#31140,#6133,.T.);
#39087=EDGE_CURVE('',#31141,#31142,#19666,.T.);
#39088=EDGE_CURVE('',#31143,#31142,#6134,.T.);
#39089=EDGE_CURVE('',#31143,#31144,#19667,.T.);
#39090=EDGE_CURVE('',#31145,#31144,#6135,.T.);
#39091=EDGE_CURVE('',#31145,#31139,#19668,.T.);
#39092=EDGE_CURVE('',#31146,#31147,#6136,.T.);
#39093=EDGE_CURVE('',#31146,#31148,#19669,.T.);
#39094=EDGE_CURVE('',#31149,#31148,#6137,.T.);
#39095=EDGE_CURVE('',#31149,#31150,#19670,.T.);
#39096=EDGE_CURVE('',#31151,#31150,#6138,.T.);
#39097=EDGE_CURVE('',#31151,#31152,#19671,.T.);
#39098=EDGE_CURVE('',#31153,#31152,#6139,.T.);
#39099=EDGE_CURVE('',#31153,#31147,#19672,.T.);
#39100=EDGE_CURVE('',#31154,#31155,#6140,.T.);
#39101=EDGE_CURVE('',#31154,#31156,#19673,.T.);
#39102=EDGE_CURVE('',#31157,#31156,#6141,.T.);
#39103=EDGE_CURVE('',#31157,#31158,#19674,.T.);
#39104=EDGE_CURVE('',#31159,#31158,#6142,.T.);
#39105=EDGE_CURVE('',#31159,#31160,#19675,.T.);
#39106=EDGE_CURVE('',#31161,#31160,#6143,.T.);
#39107=EDGE_CURVE('',#31161,#31155,#19676,.T.);
#39108=EDGE_CURVE('',#31162,#31163,#6144,.T.);
#39109=EDGE_CURVE('',#31162,#31164,#19677,.T.);
#39110=EDGE_CURVE('',#31165,#31164,#6145,.T.);
#39111=EDGE_CURVE('',#31165,#31166,#19678,.T.);
#39112=EDGE_CURVE('',#31167,#31166,#6146,.T.);
#39113=EDGE_CURVE('',#31167,#31168,#19679,.T.);
#39114=EDGE_CURVE('',#31169,#31168,#6147,.T.);
#39115=EDGE_CURVE('',#31169,#31163,#19680,.T.);
#39116=EDGE_CURVE('',#31170,#31171,#6148,.T.);
#39117=EDGE_CURVE('',#31170,#31172,#19681,.T.);
#39118=EDGE_CURVE('',#31173,#31172,#6149,.T.);
#39119=EDGE_CURVE('',#31173,#31174,#19682,.T.);
#39120=EDGE_CURVE('',#31175,#31174,#6150,.T.);
#39121=EDGE_CURVE('',#31175,#31176,#19683,.T.);
#39122=EDGE_CURVE('',#31177,#31176,#6151,.T.);
#39123=EDGE_CURVE('',#31177,#31171,#19684,.T.);
#39124=EDGE_CURVE('',#31178,#31179,#6152,.T.);
#39125=EDGE_CURVE('',#31179,#31180,#19685,.T.);
#39126=EDGE_CURVE('',#31181,#31180,#6153,.T.);
#39127=EDGE_CURVE('',#31181,#31182,#19686,.T.);
#39128=EDGE_CURVE('',#31182,#31183,#3429,.T.);
#39129=EDGE_CURVE('',#31184,#31183,#6154,.T.);
#39130=EDGE_CURVE('',#31185,#31184,#3430,.T.);
#39131=EDGE_CURVE('',#31178,#31185,#19687,.T.);
#39132=EDGE_CURVE('',#31186,#31187,#6155,.T.);
#39133=EDGE_CURVE('',#31186,#31188,#3431,.T.);
#39134=EDGE_CURVE('',#31188,#31189,#19688,.T.);
#39135=EDGE_CURVE('',#31190,#31189,#6156,.T.);
#39136=EDGE_CURVE('',#31190,#31191,#19689,.T.);
#39137=EDGE_CURVE('',#31192,#31191,#6157,.T.);
#39138=EDGE_CURVE('',#31192,#31193,#19690,.T.);
#39139=EDGE_CURVE('',#31193,#31187,#3432,.T.);
#39140=EDGE_CURVE('',#31194,#31195,#6158,.T.);
#39141=EDGE_CURVE('',#31196,#31194,#6159,.T.);
#39142=EDGE_CURVE('',#31196,#31195,#19691,.T.);
#39143=EDGE_CURVE('',#31197,#31198,#6160,.T.);
#39144=EDGE_CURVE('',#31197,#31199,#3433,.T.);
#39145=EDGE_CURVE('',#31199,#31200,#19692,.T.);
#39146=EDGE_CURVE('',#31201,#31200,#6161,.T.);
#39147=EDGE_CURVE('',#31201,#31202,#19693,.T.);
#39148=EDGE_CURVE('',#31203,#31202,#6162,.T.);
#39149=EDGE_CURVE('',#31203,#31204,#19694,.T.);
#39150=EDGE_CURVE('',#31204,#31198,#3434,.T.);
#39151=EDGE_CURVE('',#31205,#31206,#6163,.T.);
#39152=EDGE_CURVE('',#31205,#31207,#19695,.T.);
#39153=EDGE_CURVE('',#31208,#31207,#6164,.T.);
#39154=EDGE_CURVE('',#31208,#31209,#19696,.T.);
#39155=EDGE_CURVE('',#31210,#31209,#6165,.T.);
#39156=EDGE_CURVE('',#31210,#31211,#19697,.T.);
#39157=EDGE_CURVE('',#31212,#31211,#6166,.T.);
#39158=EDGE_CURVE('',#31212,#31206,#19698,.T.);
#39159=EDGE_CURVE('',#31213,#31214,#6167,.T.);
#39160=EDGE_CURVE('',#31213,#31215,#19699,.T.);
#39161=EDGE_CURVE('',#31216,#31215,#6168,.T.);
#39162=EDGE_CURVE('',#31216,#31217,#19700,.T.);
#39163=EDGE_CURVE('',#31218,#31217,#6169,.T.);
#39164=EDGE_CURVE('',#31218,#31219,#19701,.T.);
#39165=EDGE_CURVE('',#31220,#31219,#6170,.T.);
#39166=EDGE_CURVE('',#31220,#31214,#19702,.T.);
#39167=EDGE_CURVE('',#31221,#31222,#6171,.T.);
#39168=EDGE_CURVE('',#31221,#31223,#19703,.T.);
#39169=EDGE_CURVE('',#31224,#31223,#6172,.T.);
#39170=EDGE_CURVE('',#31224,#31225,#19704,.T.);
#39171=EDGE_CURVE('',#31226,#31225,#6173,.T.);
#39172=EDGE_CURVE('',#31226,#31227,#19705,.T.);
#39173=EDGE_CURVE('',#31228,#31227,#6174,.T.);
#39174=EDGE_CURVE('',#31228,#31222,#19706,.T.);
#39175=EDGE_CURVE('',#31229,#31230,#6175,.T.);
#39176=EDGE_CURVE('',#31229,#31231,#19707,.T.);
#39177=EDGE_CURVE('',#31232,#31231,#6176,.T.);
#39178=EDGE_CURVE('',#31232,#31233,#19708,.T.);
#39179=EDGE_CURVE('',#31234,#31233,#6177,.T.);
#39180=EDGE_CURVE('',#31234,#31235,#19709,.T.);
#39181=EDGE_CURVE('',#31236,#31235,#6178,.T.);
#39182=EDGE_CURVE('',#31236,#31230,#19710,.T.);
#39183=EDGE_CURVE('',#31237,#31238,#6179,.T.);
#39184=EDGE_CURVE('',#31237,#31239,#19711,.T.);
#39185=EDGE_CURVE('',#31240,#31239,#6180,.T.);
#39186=EDGE_CURVE('',#31240,#31241,#19712,.T.);
#39187=EDGE_CURVE('',#31242,#31241,#6181,.T.);
#39188=EDGE_CURVE('',#31242,#31243,#19713,.T.);
#39189=EDGE_CURVE('',#31244,#31243,#6182,.T.);
#39190=EDGE_CURVE('',#31244,#31238,#19714,.T.);
#39191=EDGE_CURVE('',#31245,#31246,#6183,.T.);
#39192=EDGE_CURVE('',#31245,#31247,#19715,.T.);
#39193=EDGE_CURVE('',#31248,#31247,#6184,.T.);
#39194=EDGE_CURVE('',#31248,#31249,#19716,.T.);
#39195=EDGE_CURVE('',#31250,#31249,#6185,.T.);
#39196=EDGE_CURVE('',#31250,#31251,#19717,.T.);
#39197=EDGE_CURVE('',#31252,#31251,#6186,.T.);
#39198=EDGE_CURVE('',#31252,#31246,#19718,.T.);
#39199=EDGE_CURVE('',#31253,#31254,#6187,.T.);
#39200=EDGE_CURVE('',#31253,#31255,#19719,.T.);
#39201=EDGE_CURVE('',#31256,#31255,#6188,.T.);
#39202=EDGE_CURVE('',#31256,#31257,#19720,.T.);
#39203=EDGE_CURVE('',#31258,#31257,#6189,.T.);
#39204=EDGE_CURVE('',#31258,#31259,#19721,.T.);
#39205=EDGE_CURVE('',#31260,#31259,#6190,.T.);
#39206=EDGE_CURVE('',#31260,#31254,#19722,.T.);
#39207=EDGE_CURVE('',#31261,#31262,#6191,.T.);
#39208=EDGE_CURVE('',#31261,#31263,#19723,.T.);
#39209=EDGE_CURVE('',#31264,#31263,#6192,.T.);
#39210=EDGE_CURVE('',#31264,#31265,#19724,.T.);
#39211=EDGE_CURVE('',#31266,#31265,#6193,.T.);
#39212=EDGE_CURVE('',#31266,#31267,#19725,.T.);
#39213=EDGE_CURVE('',#31268,#31267,#6194,.T.);
#39214=EDGE_CURVE('',#31268,#31262,#19726,.T.);
#39215=EDGE_CURVE('',#31269,#31270,#6195,.T.);
#39216=EDGE_CURVE('',#31269,#31271,#19727,.T.);
#39217=EDGE_CURVE('',#31272,#31271,#6196,.T.);
#39218=EDGE_CURVE('',#31272,#31273,#19728,.T.);
#39219=EDGE_CURVE('',#31274,#31273,#6197,.T.);
#39220=EDGE_CURVE('',#31274,#31275,#19729,.T.);
#39221=EDGE_CURVE('',#31276,#31275,#6198,.T.);
#39222=EDGE_CURVE('',#31276,#31270,#19730,.T.);
#39223=EDGE_CURVE('',#31277,#31278,#6199,.T.);
#39224=EDGE_CURVE('',#31277,#31279,#19731,.T.);
#39225=EDGE_CURVE('',#31280,#31279,#6200,.T.);
#39226=EDGE_CURVE('',#31280,#31281,#19732,.T.);
#39227=EDGE_CURVE('',#31282,#31281,#6201,.T.);
#39228=EDGE_CURVE('',#31282,#31283,#19733,.T.);
#39229=EDGE_CURVE('',#31284,#31283,#6202,.T.);
#39230=EDGE_CURVE('',#31284,#31278,#19734,.T.);
#39231=EDGE_CURVE('',#31285,#31286,#6203,.T.);
#39232=EDGE_CURVE('',#31285,#31287,#19735,.T.);
#39233=EDGE_CURVE('',#31288,#31287,#6204,.T.);
#39234=EDGE_CURVE('',#31288,#31289,#19736,.T.);
#39235=EDGE_CURVE('',#31290,#31289,#6205,.T.);
#39236=EDGE_CURVE('',#31290,#31291,#19737,.T.);
#39237=EDGE_CURVE('',#31292,#31291,#6206,.T.);
#39238=EDGE_CURVE('',#31292,#31286,#19738,.T.);
#39239=EDGE_CURVE('',#31293,#31294,#6207,.T.);
#39240=EDGE_CURVE('',#31293,#31295,#19739,.T.);
#39241=EDGE_CURVE('',#31296,#31295,#6208,.T.);
#39242=EDGE_CURVE('',#31296,#31297,#19740,.T.);
#39243=EDGE_CURVE('',#31298,#31297,#6209,.T.);
#39244=EDGE_CURVE('',#31298,#31299,#19741,.T.);
#39245=EDGE_CURVE('',#31300,#31299,#6210,.T.);
#39246=EDGE_CURVE('',#31300,#31294,#19742,.T.);
#39247=EDGE_CURVE('',#31301,#31302,#6211,.T.);
#39248=EDGE_CURVE('',#31301,#31303,#19743,.T.);
#39249=EDGE_CURVE('',#31304,#31303,#6212,.T.);
#39250=EDGE_CURVE('',#31304,#31305,#19744,.T.);
#39251=EDGE_CURVE('',#31306,#31305,#6213,.T.);
#39252=EDGE_CURVE('',#31306,#31307,#19745,.T.);
#39253=EDGE_CURVE('',#31308,#31307,#6214,.T.);
#39254=EDGE_CURVE('',#31308,#31302,#19746,.T.);
#39255=EDGE_CURVE('',#31309,#31310,#19747,.T.);
#39256=EDGE_CURVE('',#31310,#31311,#3435,.T.);
#39257=EDGE_CURVE('',#31312,#31311,#6215,.T.);
#39258=EDGE_CURVE('',#31312,#31313,#3436,.T.);
#39259=EDGE_CURVE('',#31313,#31314,#19748,.T.);
#39260=EDGE_CURVE('',#31315,#31314,#6216,.T.);
#39261=EDGE_CURVE('',#31315,#31316,#19749,.T.);
#39262=EDGE_CURVE('',#31309,#31316,#6217,.T.);
#39263=EDGE_CURVE('',#31317,#31318,#6218,.T.);
#39264=EDGE_CURVE('',#31319,#31318,#3437,.T.);
#39265=EDGE_CURVE('',#31320,#31319,#19750,.T.);
#39266=EDGE_CURVE('',#31320,#31321,#6219,.T.);
#39267=EDGE_CURVE('',#31322,#31321,#19751,.T.);
#39268=EDGE_CURVE('',#31322,#31323,#6220,.T.);
#39269=EDGE_CURVE('',#31324,#31323,#19752,.T.);
#39270=EDGE_CURVE('',#31317,#31324,#3438,.T.);
#39271=EDGE_CURVE('',#31325,#31326,#6221,.T.);
#39272=EDGE_CURVE('',#31327,#31326,#19753,.T.);
#39273=EDGE_CURVE('',#31327,#31325,#6222,.T.);
#39274=EDGE_CURVE('',#31328,#31329,#6223,.T.);
#39275=EDGE_CURVE('',#31330,#31329,#3439,.T.);
#39276=EDGE_CURVE('',#31331,#31330,#19754,.T.);
#39277=EDGE_CURVE('',#31331,#31332,#6224,.T.);
#39278=EDGE_CURVE('',#31333,#31332,#19755,.T.);
#39279=EDGE_CURVE('',#31333,#31334,#6225,.T.);
#39280=EDGE_CURVE('',#31335,#31334,#19756,.T.);
#39281=EDGE_CURVE('',#31328,#31335,#3440,.T.);
#39282=EDGE_CURVE('',#31336,#31337,#6226,.T.);
#39283=EDGE_CURVE('',#31338,#31337,#19757,.T.);
#39284=EDGE_CURVE('',#31338,#31339,#6227,.T.);
#39285=EDGE_CURVE('',#31340,#31339,#19758,.T.);
#39286=EDGE_CURVE('',#31340,#31341,#6228,.T.);
#39287=EDGE_CURVE('',#31342,#31341,#19759,.T.);
#39288=EDGE_CURVE('',#31342,#31343,#6229,.T.);
#39289=EDGE_CURVE('',#31336,#31343,#19760,.T.);
#39290=EDGE_CURVE('',#31344,#31345,#6230,.T.);
#39291=EDGE_CURVE('',#31346,#31345,#19761,.T.);
#39292=EDGE_CURVE('',#31346,#31347,#6231,.T.);
#39293=EDGE_CURVE('',#31348,#31347,#19762,.T.);
#39294=EDGE_CURVE('',#31348,#31349,#6232,.T.);
#39295=EDGE_CURVE('',#31350,#31349,#19763,.T.);
#39296=EDGE_CURVE('',#31350,#31351,#6233,.T.);
#39297=EDGE_CURVE('',#31344,#31351,#19764,.T.);
#39298=EDGE_CURVE('',#31352,#31353,#6234,.T.);
#39299=EDGE_CURVE('',#31354,#31353,#19765,.T.);
#39300=EDGE_CURVE('',#31354,#31355,#6235,.T.);
#39301=EDGE_CURVE('',#31356,#31355,#19766,.T.);
#39302=EDGE_CURVE('',#31356,#31357,#6236,.T.);
#39303=EDGE_CURVE('',#31358,#31357,#19767,.T.);
#39304=EDGE_CURVE('',#31358,#31359,#6237,.T.);
#39305=EDGE_CURVE('',#31352,#31359,#19768,.T.);
#39306=EDGE_CURVE('',#31360,#31361,#6238,.T.);
#39307=EDGE_CURVE('',#31362,#31361,#19769,.T.);
#39308=EDGE_CURVE('',#31362,#31363,#6239,.T.);
#39309=EDGE_CURVE('',#31364,#31363,#19770,.T.);
#39310=EDGE_CURVE('',#31364,#31365,#6240,.T.);
#39311=EDGE_CURVE('',#31366,#31365,#19771,.T.);
#39312=EDGE_CURVE('',#31366,#31367,#6241,.T.);
#39313=EDGE_CURVE('',#31360,#31367,#19772,.T.);
#39314=EDGE_CURVE('',#31368,#31369,#6242,.T.);
#39315=EDGE_CURVE('',#31370,#31369,#19773,.T.);
#39316=EDGE_CURVE('',#31370,#31371,#6243,.T.);
#39317=EDGE_CURVE('',#31372,#31371,#19774,.T.);
#39318=EDGE_CURVE('',#31372,#31373,#6244,.T.);
#39319=EDGE_CURVE('',#31374,#31373,#19775,.T.);
#39320=EDGE_CURVE('',#31374,#31375,#6245,.T.);
#39321=EDGE_CURVE('',#31368,#31375,#19776,.T.);
#39322=EDGE_CURVE('',#31376,#31377,#6246,.T.);
#39323=EDGE_CURVE('',#31378,#31377,#19777,.T.);
#39324=EDGE_CURVE('',#31378,#31379,#6247,.T.);
#39325=EDGE_CURVE('',#31380,#31379,#19778,.T.);
#39326=EDGE_CURVE('',#31380,#31381,#6248,.T.);
#39327=EDGE_CURVE('',#31382,#31381,#19779,.T.);
#39328=EDGE_CURVE('',#31382,#31383,#6249,.T.);
#39329=EDGE_CURVE('',#31376,#31383,#19780,.T.);
#39330=EDGE_CURVE('',#31384,#31385,#6250,.T.);
#39331=EDGE_CURVE('',#31386,#31385,#19781,.T.);
#39332=EDGE_CURVE('',#31386,#31387,#6251,.T.);
#39333=EDGE_CURVE('',#31388,#31387,#19782,.T.);
#39334=EDGE_CURVE('',#31388,#31389,#6252,.T.);
#39335=EDGE_CURVE('',#31390,#31389,#19783,.T.);
#39336=EDGE_CURVE('',#31390,#31391,#6253,.T.);
#39337=EDGE_CURVE('',#31384,#31391,#19784,.T.);
#39338=EDGE_CURVE('',#31392,#31393,#6254,.T.);
#39339=EDGE_CURVE('',#31394,#31393,#19785,.T.);
#39340=EDGE_CURVE('',#31394,#31395,#6255,.T.);
#39341=EDGE_CURVE('',#31396,#31395,#19786,.T.);
#39342=EDGE_CURVE('',#31396,#31397,#6256,.T.);
#39343=EDGE_CURVE('',#31398,#31397,#19787,.T.);
#39344=EDGE_CURVE('',#31398,#31399,#6257,.T.);
#39345=EDGE_CURVE('',#31392,#31399,#19788,.T.);
#39346=EDGE_CURVE('',#31400,#31401,#6258,.T.);
#39347=EDGE_CURVE('',#31402,#31401,#19789,.T.);
#39348=EDGE_CURVE('',#31402,#31403,#6259,.T.);
#39349=EDGE_CURVE('',#31404,#31403,#19790,.T.);
#39350=EDGE_CURVE('',#31404,#31405,#6260,.T.);
#39351=EDGE_CURVE('',#31406,#31405,#19791,.T.);
#39352=EDGE_CURVE('',#31406,#31407,#6261,.T.);
#39353=EDGE_CURVE('',#31400,#31407,#19792,.T.);
#39354=EDGE_CURVE('',#31408,#31409,#6262,.T.);
#39355=EDGE_CURVE('',#31410,#31409,#19793,.T.);
#39356=EDGE_CURVE('',#31410,#31411,#6263,.T.);
#39357=EDGE_CURVE('',#31412,#31411,#19794,.T.);
#39358=EDGE_CURVE('',#31412,#31413,#6264,.T.);
#39359=EDGE_CURVE('',#31414,#31413,#19795,.T.);
#39360=EDGE_CURVE('',#31414,#31415,#6265,.T.);
#39361=EDGE_CURVE('',#31408,#31415,#19796,.T.);
#39362=EDGE_CURVE('',#31416,#31417,#6266,.T.);
#39363=EDGE_CURVE('',#31418,#31417,#19797,.T.);
#39364=EDGE_CURVE('',#31418,#31419,#6267,.T.);
#39365=EDGE_CURVE('',#31420,#31419,#19798,.T.);
#39366=EDGE_CURVE('',#31420,#31421,#6268,.T.);
#39367=EDGE_CURVE('',#31422,#31421,#19799,.T.);
#39368=EDGE_CURVE('',#31422,#31423,#6269,.T.);
#39369=EDGE_CURVE('',#31416,#31423,#19800,.T.);
#39370=EDGE_CURVE('',#31424,#31425,#6270,.T.);
#39371=EDGE_CURVE('',#31426,#31425,#19801,.T.);
#39372=EDGE_CURVE('',#31426,#31427,#6271,.T.);
#39373=EDGE_CURVE('',#31428,#31427,#19802,.T.);
#39374=EDGE_CURVE('',#31428,#31429,#6272,.T.);
#39375=EDGE_CURVE('',#31430,#31429,#19803,.T.);
#39376=EDGE_CURVE('',#31430,#31431,#6273,.T.);
#39377=EDGE_CURVE('',#31424,#31431,#19804,.T.);
#39378=EDGE_CURVE('',#31432,#31433,#6274,.T.);
#39379=EDGE_CURVE('',#31434,#31433,#19805,.T.);
#39380=EDGE_CURVE('',#31434,#31435,#6275,.T.);
#39381=EDGE_CURVE('',#31436,#31435,#19806,.T.);
#39382=EDGE_CURVE('',#31436,#31437,#6276,.T.);
#39383=EDGE_CURVE('',#31438,#31437,#19807,.T.);
#39384=EDGE_CURVE('',#31438,#31439,#6277,.T.);
#39385=EDGE_CURVE('',#31432,#31439,#19808,.T.);
#39386=EDGE_CURVE('',#31440,#31441,#19809,.T.);
#39387=EDGE_CURVE('',#31440,#31442,#6278,.T.);
#39388=EDGE_CURVE('',#31443,#31442,#19810,.T.);
#39389=EDGE_CURVE('',#31443,#31444,#6279,.T.);
#39390=EDGE_CURVE('',#31445,#31444,#19811,.T.);
#39391=EDGE_CURVE('',#31446,#31445,#3441,.T.);
#39392=EDGE_CURVE('',#31446,#31447,#6280,.T.);
#39393=EDGE_CURVE('',#31441,#31447,#3442,.T.);
#39394=EDGE_CURVE('',#31448,#31449,#6281,.T.);
#39395=EDGE_CURVE('',#31449,#31450,#19812,.T.);
#39396=EDGE_CURVE('',#31451,#31450,#6282,.T.);
#39397=EDGE_CURVE('',#31451,#31452,#19813,.T.);
#39398=EDGE_CURVE('',#31452,#31453,#6283,.T.);
#39399=EDGE_CURVE('',#31454,#31453,#19814,.T.);
#39400=EDGE_CURVE('',#31454,#31455,#6284,.T.);
#39401=EDGE_CURVE('',#31448,#31455,#19815,.T.);
#39402=EDGE_CURVE('',#31456,#31457,#6285,.T.);
#39403=EDGE_CURVE('',#31457,#31458,#19816,.T.);
#39404=EDGE_CURVE('',#31459,#31458,#6286,.T.);
#39405=EDGE_CURVE('',#31459,#31460,#19817,.T.);
#39406=EDGE_CURVE('',#31460,#31461,#6287,.T.);
#39407=EDGE_CURVE('',#31462,#31461,#19818,.T.);
#39408=EDGE_CURVE('',#31462,#31463,#6288,.T.);
#39409=EDGE_CURVE('',#31456,#31463,#19819,.T.);
#39410=EDGE_CURVE('',#31464,#31465,#6289,.T.);
#39411=EDGE_CURVE('',#31465,#31466,#19820,.T.);
#39412=EDGE_CURVE('',#31467,#31466,#6290,.T.);
#39413=EDGE_CURVE('',#31467,#31468,#19821,.T.);
#39414=EDGE_CURVE('',#31468,#31469,#6291,.T.);
#39415=EDGE_CURVE('',#31470,#31469,#19822,.T.);
#39416=EDGE_CURVE('',#31470,#31471,#6292,.T.);
#39417=EDGE_CURVE('',#31464,#31471,#19823,.T.);
#39418=EDGE_CURVE('',#31472,#31473,#6293,.T.);
#39419=EDGE_CURVE('',#31473,#31474,#19824,.T.);
#39420=EDGE_CURVE('',#31475,#31474,#6294,.T.);
#39421=EDGE_CURVE('',#31475,#31476,#19825,.T.);
#39422=EDGE_CURVE('',#31476,#31477,#6295,.T.);
#39423=EDGE_CURVE('',#31478,#31477,#19826,.T.);
#39424=EDGE_CURVE('',#31478,#31479,#6296,.T.);
#39425=EDGE_CURVE('',#31472,#31479,#19827,.T.);
#39426=EDGE_CURVE('',#31480,#31481,#19828,.T.);
#39427=EDGE_CURVE('',#31481,#31482,#6297,.T.);
#39428=EDGE_CURVE('',#31483,#31482,#19829,.T.);
#39429=EDGE_CURVE('',#31483,#31484,#6298,.T.);
#39430=EDGE_CURVE('',#31484,#31485,#19830,.T.);
#39431=EDGE_CURVE('',#31486,#31485,#6299,.T.);
#39432=EDGE_CURVE('',#31486,#31487,#19831,.T.);
#39433=EDGE_CURVE('',#31480,#31487,#6300,.T.);
#39434=EDGE_CURVE('',#31488,#31489,#19832,.T.);
#39435=EDGE_CURVE('',#31489,#31490,#6301,.T.);
#39436=EDGE_CURVE('',#31491,#31490,#19833,.T.);
#39437=EDGE_CURVE('',#31491,#31492,#6302,.T.);
#39438=EDGE_CURVE('',#31492,#31493,#19834,.T.);
#39439=EDGE_CURVE('',#31494,#31493,#6303,.T.);
#39440=EDGE_CURVE('',#31494,#31495,#19835,.T.);
#39441=EDGE_CURVE('',#31488,#31495,#6304,.T.);
#39442=EDGE_CURVE('',#31496,#31497,#19836,.T.);
#39443=EDGE_CURVE('',#31497,#31498,#6305,.T.);
#39444=EDGE_CURVE('',#31499,#31498,#19837,.T.);
#39445=EDGE_CURVE('',#31499,#31500,#6306,.T.);
#39446=EDGE_CURVE('',#31500,#31501,#19838,.T.);
#39447=EDGE_CURVE('',#31502,#31501,#6307,.T.);
#39448=EDGE_CURVE('',#31502,#31503,#19839,.T.);
#39449=EDGE_CURVE('',#31496,#31503,#6308,.T.);
#39450=EDGE_CURVE('',#31504,#31505,#19840,.T.);
#39451=EDGE_CURVE('',#31505,#31506,#6309,.T.);
#39452=EDGE_CURVE('',#31507,#31506,#19841,.T.);
#39453=EDGE_CURVE('',#31507,#31508,#6310,.T.);
#39454=EDGE_CURVE('',#31508,#31509,#19842,.T.);
#39455=EDGE_CURVE('',#31510,#31509,#6311,.T.);
#39456=EDGE_CURVE('',#31510,#31511,#19843,.T.);
#39457=EDGE_CURVE('',#31504,#31511,#6312,.T.);
#39458=EDGE_CURVE('',#31512,#31513,#19844,.T.);
#39459=EDGE_CURVE('',#31513,#31514,#6313,.T.);
#39460=EDGE_CURVE('',#31515,#31514,#19845,.T.);
#39461=EDGE_CURVE('',#31515,#31516,#6314,.T.);
#39462=EDGE_CURVE('',#31516,#31517,#19846,.T.);
#39463=EDGE_CURVE('',#31518,#31517,#6315,.T.);
#39464=EDGE_CURVE('',#31518,#31519,#19847,.T.);
#39465=EDGE_CURVE('',#31512,#31519,#6316,.T.);
#39466=EDGE_CURVE('',#31520,#31521,#19848,.T.);
#39467=EDGE_CURVE('',#31521,#31522,#6317,.T.);
#39468=EDGE_CURVE('',#31523,#31522,#19849,.T.);
#39469=EDGE_CURVE('',#31523,#31524,#6318,.T.);
#39470=EDGE_CURVE('',#31524,#31525,#19850,.T.);
#39471=EDGE_CURVE('',#31526,#31525,#6319,.T.);
#39472=EDGE_CURVE('',#31526,#31527,#19851,.T.);
#39473=EDGE_CURVE('',#31520,#31527,#6320,.T.);
#39474=EDGE_CURVE('',#31528,#31529,#19852,.T.);
#39475=EDGE_CURVE('',#31529,#31530,#6321,.T.);
#39476=EDGE_CURVE('',#31531,#31530,#19853,.T.);
#39477=EDGE_CURVE('',#31531,#31532,#6322,.T.);
#39478=EDGE_CURVE('',#31533,#31532,#19854,.T.);
#39479=EDGE_CURVE('',#31534,#31533,#28402,.T.);
#39480=EDGE_CURVE('',#31534,#31535,#6323,.T.);
#39481=EDGE_CURVE('',#31535,#31536,#28403,.T.);
#39482=EDGE_CURVE('',#31536,#31537,#19855,.T.);
#39483=EDGE_CURVE('',#31528,#31537,#6324,.T.);
#39484=EDGE_CURVE('',#31538,#31539,#6325,.T.);
#39485=EDGE_CURVE('',#31539,#31540,#19856,.T.);
#39486=EDGE_CURVE('',#31541,#31540,#6326,.T.);
#39487=EDGE_CURVE('',#31541,#31542,#19857,.T.);
#39488=EDGE_CURVE('',#31542,#31543,#3443,.T.);
#39489=EDGE_CURVE('',#31544,#31543,#6327,.T.);
#39490=EDGE_CURVE('',#31545,#31544,#3444,.T.);
#39491=EDGE_CURVE('',#31538,#31545,#19858,.T.);
#39492=EDGE_CURVE('',#31546,#31547,#6328,.T.);
#39493=EDGE_CURVE('',#31546,#31548,#3445,.T.);
#39494=EDGE_CURVE('',#31548,#31549,#19859,.T.);
#39495=EDGE_CURVE('',#31550,#31549,#6329,.T.);
#39496=EDGE_CURVE('',#31550,#31551,#19860,.T.);
#39497=EDGE_CURVE('',#31552,#31551,#6330,.T.);
#39498=EDGE_CURVE('',#31552,#31553,#19861,.T.);
#39499=EDGE_CURVE('',#31553,#31547,#3446,.T.);
#39500=EDGE_CURVE('',#31554,#31555,#6331,.T.);
#39501=EDGE_CURVE('',#31556,#31554,#6332,.T.);
#39502=EDGE_CURVE('',#31556,#31555,#19862,.T.);
#39503=EDGE_CURVE('',#31557,#31558,#6333,.T.);
#39504=EDGE_CURVE('',#31557,#31559,#3447,.T.);
#39505=EDGE_CURVE('',#31559,#31560,#19863,.T.);
#39506=EDGE_CURVE('',#31561,#31560,#6334,.T.);
#39507=EDGE_CURVE('',#31561,#31562,#19864,.T.);
#39508=EDGE_CURVE('',#31563,#31562,#6335,.T.);
#39509=EDGE_CURVE('',#31563,#31564,#19865,.T.);
#39510=EDGE_CURVE('',#31564,#31558,#3448,.T.);
#39511=EDGE_CURVE('',#31565,#31566,#6336,.T.);
#39512=EDGE_CURVE('',#31565,#31567,#19866,.T.);
#39513=EDGE_CURVE('',#31568,#31567,#6337,.T.);
#39514=EDGE_CURVE('',#31568,#31569,#19867,.T.);
#39515=EDGE_CURVE('',#31570,#31569,#6338,.T.);
#39516=EDGE_CURVE('',#31570,#31571,#19868,.T.);
#39517=EDGE_CURVE('',#31572,#31571,#6339,.T.);
#39518=EDGE_CURVE('',#31572,#31566,#19869,.T.);
#39519=EDGE_CURVE('',#31573,#31574,#6340,.T.);
#39520=EDGE_CURVE('',#31573,#31575,#19870,.T.);
#39521=EDGE_CURVE('',#31576,#31575,#6341,.T.);
#39522=EDGE_CURVE('',#31576,#31577,#19871,.T.);
#39523=EDGE_CURVE('',#31578,#31577,#6342,.T.);
#39524=EDGE_CURVE('',#31578,#31579,#19872,.T.);
#39525=EDGE_CURVE('',#31580,#31579,#6343,.T.);
#39526=EDGE_CURVE('',#31580,#31574,#19873,.T.);
#39527=EDGE_CURVE('',#31581,#31582,#6344,.T.);
#39528=EDGE_CURVE('',#31581,#31583,#19874,.T.);
#39529=EDGE_CURVE('',#31584,#31583,#6345,.T.);
#39530=EDGE_CURVE('',#31584,#31585,#19875,.T.);
#39531=EDGE_CURVE('',#31586,#31585,#6346,.T.);
#39532=EDGE_CURVE('',#31586,#31587,#19876,.T.);
#39533=EDGE_CURVE('',#31588,#31587,#6347,.T.);
#39534=EDGE_CURVE('',#31588,#31582,#19877,.T.);
#39535=EDGE_CURVE('',#31589,#31590,#6348,.T.);
#39536=EDGE_CURVE('',#31589,#31591,#19878,.T.);
#39537=EDGE_CURVE('',#31592,#31591,#6349,.T.);
#39538=EDGE_CURVE('',#31592,#31593,#19879,.T.);
#39539=EDGE_CURVE('',#31594,#31593,#6350,.T.);
#39540=EDGE_CURVE('',#31594,#31595,#19880,.T.);
#39541=EDGE_CURVE('',#31596,#31595,#6351,.T.);
#39542=EDGE_CURVE('',#31596,#31590,#19881,.T.);
#39543=EDGE_CURVE('',#31597,#31598,#6352,.T.);
#39544=EDGE_CURVE('',#31597,#31599,#19882,.T.);
#39545=EDGE_CURVE('',#31600,#31599,#6353,.T.);
#39546=EDGE_CURVE('',#31600,#31601,#19883,.T.);
#39547=EDGE_CURVE('',#31602,#31601,#6354,.T.);
#39548=EDGE_CURVE('',#31602,#31603,#19884,.T.);
#39549=EDGE_CURVE('',#31604,#31603,#6355,.T.);
#39550=EDGE_CURVE('',#31604,#31598,#19885,.T.);
#39551=EDGE_CURVE('',#31605,#31606,#6356,.T.);
#39552=EDGE_CURVE('',#31605,#31607,#19886,.T.);
#39553=EDGE_CURVE('',#31608,#31607,#6357,.T.);
#39554=EDGE_CURVE('',#31608,#31609,#19887,.T.);
#39555=EDGE_CURVE('',#31610,#31609,#6358,.T.);
#39556=EDGE_CURVE('',#31610,#31611,#19888,.T.);
#39557=EDGE_CURVE('',#31612,#31611,#6359,.T.);
#39558=EDGE_CURVE('',#31612,#31606,#19889,.T.);
#39559=EDGE_CURVE('',#31613,#31614,#6360,.T.);
#39560=EDGE_CURVE('',#31613,#31615,#19890,.T.);
#39561=EDGE_CURVE('',#31616,#31615,#6361,.T.);
#39562=EDGE_CURVE('',#31616,#31617,#19891,.T.);
#39563=EDGE_CURVE('',#31618,#31617,#6362,.T.);
#39564=EDGE_CURVE('',#31618,#31619,#19892,.T.);
#39565=EDGE_CURVE('',#31620,#31619,#6363,.T.);
#39566=EDGE_CURVE('',#31620,#31614,#19893,.T.);
#39567=EDGE_CURVE('',#31621,#31622,#6364,.T.);
#39568=EDGE_CURVE('',#31621,#31623,#19894,.T.);
#39569=EDGE_CURVE('',#31624,#31623,#6365,.T.);
#39570=EDGE_CURVE('',#31624,#31625,#19895,.T.);
#39571=EDGE_CURVE('',#31626,#31625,#6366,.T.);
#39572=EDGE_CURVE('',#31626,#31627,#19896,.T.);
#39573=EDGE_CURVE('',#31628,#31627,#6367,.T.);
#39574=EDGE_CURVE('',#31628,#31622,#19897,.T.);
#39575=EDGE_CURVE('',#31629,#31630,#6368,.T.);
#39576=EDGE_CURVE('',#31629,#31631,#19898,.T.);
#39577=EDGE_CURVE('',#31632,#31631,#6369,.T.);
#39578=EDGE_CURVE('',#31632,#31633,#19899,.T.);
#39579=EDGE_CURVE('',#31634,#31633,#6370,.T.);
#39580=EDGE_CURVE('',#31634,#31635,#19900,.T.);
#39581=EDGE_CURVE('',#31636,#31635,#6371,.T.);
#39582=EDGE_CURVE('',#31636,#31630,#19901,.T.);
#39583=EDGE_CURVE('',#31637,#31638,#6372,.T.);
#39584=EDGE_CURVE('',#31637,#31639,#19902,.T.);
#39585=EDGE_CURVE('',#31640,#31639,#6373,.T.);
#39586=EDGE_CURVE('',#31640,#31641,#19903,.T.);
#39587=EDGE_CURVE('',#31642,#31641,#6374,.T.);
#39588=EDGE_CURVE('',#31642,#31643,#19904,.T.);
#39589=EDGE_CURVE('',#31644,#31643,#6375,.T.);
#39590=EDGE_CURVE('',#31644,#31638,#19905,.T.);
#39591=EDGE_CURVE('',#31645,#31646,#6376,.T.);
#39592=EDGE_CURVE('',#31645,#31647,#19906,.T.);
#39593=EDGE_CURVE('',#31648,#31647,#6377,.T.);
#39594=EDGE_CURVE('',#31648,#31649,#19907,.T.);
#39595=EDGE_CURVE('',#31650,#31649,#6378,.T.);
#39596=EDGE_CURVE('',#31650,#31651,#19908,.T.);
#39597=EDGE_CURVE('',#31652,#31651,#6379,.T.);
#39598=EDGE_CURVE('',#31652,#31646,#19909,.T.);
#39599=EDGE_CURVE('',#31653,#31654,#6380,.T.);
#39600=EDGE_CURVE('',#31653,#31655,#19910,.T.);
#39601=EDGE_CURVE('',#31656,#31655,#6381,.T.);
#39602=EDGE_CURVE('',#31656,#31657,#19911,.T.);
#39603=EDGE_CURVE('',#31658,#31657,#6382,.T.);
#39604=EDGE_CURVE('',#31658,#31659,#19912,.T.);
#39605=EDGE_CURVE('',#31660,#31659,#6383,.T.);
#39606=EDGE_CURVE('',#31660,#31654,#19913,.T.);
#39607=EDGE_CURVE('',#31661,#31662,#6384,.T.);
#39608=EDGE_CURVE('',#31661,#31663,#19914,.T.);
#39609=EDGE_CURVE('',#31664,#31663,#6385,.T.);
#39610=EDGE_CURVE('',#31664,#31665,#19915,.T.);
#39611=EDGE_CURVE('',#31666,#31665,#6386,.T.);
#39612=EDGE_CURVE('',#31666,#31667,#19916,.T.);
#39613=EDGE_CURVE('',#31668,#31667,#6387,.T.);
#39614=EDGE_CURVE('',#31668,#31662,#19917,.T.);
#39615=EDGE_CURVE('',#31669,#31670,#19918,.T.);
#39616=EDGE_CURVE('',#31670,#31671,#3449,.T.);
#39617=EDGE_CURVE('',#31672,#31671,#6388,.T.);
#39618=EDGE_CURVE('',#31672,#31673,#3450,.T.);
#39619=EDGE_CURVE('',#31673,#31674,#19919,.T.);
#39620=EDGE_CURVE('',#31675,#31674,#6389,.T.);
#39621=EDGE_CURVE('',#31675,#31676,#19920,.T.);
#39622=EDGE_CURVE('',#31669,#31676,#6390,.T.);
#39623=EDGE_CURVE('',#31677,#31678,#6391,.T.);
#39624=EDGE_CURVE('',#31679,#31678,#3451,.T.);
#39625=EDGE_CURVE('',#31680,#31679,#19921,.T.);
#39626=EDGE_CURVE('',#31680,#31681,#6392,.T.);
#39627=EDGE_CURVE('',#31682,#31681,#19922,.T.);
#39628=EDGE_CURVE('',#31682,#31683,#6393,.T.);
#39629=EDGE_CURVE('',#31684,#31683,#19923,.T.);
#39630=EDGE_CURVE('',#31677,#31684,#3452,.T.);
#39631=EDGE_CURVE('',#31685,#31686,#6394,.T.);
#39632=EDGE_CURVE('',#31687,#31686,#19924,.T.);
#39633=EDGE_CURVE('',#31687,#31685,#6395,.T.);
#39634=EDGE_CURVE('',#31688,#31689,#6396,.T.);
#39635=EDGE_CURVE('',#31690,#31689,#3453,.T.);
#39636=EDGE_CURVE('',#31691,#31690,#19925,.T.);
#39637=EDGE_CURVE('',#31691,#31692,#6397,.T.);
#39638=EDGE_CURVE('',#31693,#31692,#19926,.T.);
#39639=EDGE_CURVE('',#31693,#31694,#6398,.T.);
#39640=EDGE_CURVE('',#31695,#31694,#19927,.T.);
#39641=EDGE_CURVE('',#31688,#31695,#3454,.T.);
#39642=EDGE_CURVE('',#31696,#31697,#6399,.T.);
#39643=EDGE_CURVE('',#31698,#31697,#19928,.T.);
#39644=EDGE_CURVE('',#31698,#31699,#6400,.T.);
#39645=EDGE_CURVE('',#31700,#31699,#19929,.T.);
#39646=EDGE_CURVE('',#31700,#31701,#6401,.T.);
#39647=EDGE_CURVE('',#31702,#31701,#19930,.T.);
#39648=EDGE_CURVE('',#31702,#31703,#6402,.T.);
#39649=EDGE_CURVE('',#31696,#31703,#19931,.T.);
#39650=EDGE_CURVE('',#31704,#31705,#6403,.T.);
#39651=EDGE_CURVE('',#31706,#31705,#19932,.T.);
#39652=EDGE_CURVE('',#31706,#31707,#6404,.T.);
#39653=EDGE_CURVE('',#31708,#31707,#19933,.T.);
#39654=EDGE_CURVE('',#31708,#31709,#6405,.T.);
#39655=EDGE_CURVE('',#31710,#31709,#19934,.T.);
#39656=EDGE_CURVE('',#31710,#31711,#6406,.T.);
#39657=EDGE_CURVE('',#31704,#31711,#19935,.T.);
#39658=EDGE_CURVE('',#31712,#31713,#6407,.T.);
#39659=EDGE_CURVE('',#31714,#31713,#19936,.T.);
#39660=EDGE_CURVE('',#31714,#31715,#6408,.T.);
#39661=EDGE_CURVE('',#31716,#31715,#19937,.T.);
#39662=EDGE_CURVE('',#31716,#31717,#6409,.T.);
#39663=EDGE_CURVE('',#31718,#31717,#19938,.T.);
#39664=EDGE_CURVE('',#31718,#31719,#6410,.T.);
#39665=EDGE_CURVE('',#31712,#31719,#19939,.T.);
#39666=EDGE_CURVE('',#31720,#31721,#6411,.T.);
#39667=EDGE_CURVE('',#31722,#31721,#19940,.T.);
#39668=EDGE_CURVE('',#31722,#31723,#6412,.T.);
#39669=EDGE_CURVE('',#31724,#31723,#19941,.T.);
#39670=EDGE_CURVE('',#31724,#31725,#6413,.T.);
#39671=EDGE_CURVE('',#31726,#31725,#19942,.T.);
#39672=EDGE_CURVE('',#31726,#31727,#6414,.T.);
#39673=EDGE_CURVE('',#31720,#31727,#19943,.T.);
#39674=EDGE_CURVE('',#31728,#31729,#6415,.T.);
#39675=EDGE_CURVE('',#31730,#31729,#19944,.T.);
#39676=EDGE_CURVE('',#31730,#31731,#6416,.T.);
#39677=EDGE_CURVE('',#31732,#31731,#19945,.T.);
#39678=EDGE_CURVE('',#31732,#31733,#6417,.T.);
#39679=EDGE_CURVE('',#31734,#31733,#19946,.T.);
#39680=EDGE_CURVE('',#31734,#31735,#6418,.T.);
#39681=EDGE_CURVE('',#31728,#31735,#19947,.T.);
#39682=EDGE_CURVE('',#31736,#31737,#6419,.T.);
#39683=EDGE_CURVE('',#31738,#31737,#19948,.T.);
#39684=EDGE_CURVE('',#31738,#31739,#6420,.T.);
#39685=EDGE_CURVE('',#31740,#31739,#19949,.T.);
#39686=EDGE_CURVE('',#31740,#31741,#6421,.T.);
#39687=EDGE_CURVE('',#31742,#31741,#19950,.T.);
#39688=EDGE_CURVE('',#31742,#31743,#6422,.T.);
#39689=EDGE_CURVE('',#31736,#31743,#19951,.T.);
#39690=EDGE_CURVE('',#31744,#31745,#6423,.T.);
#39691=EDGE_CURVE('',#31746,#31745,#19952,.T.);
#39692=EDGE_CURVE('',#31746,#31747,#6424,.T.);
#39693=EDGE_CURVE('',#31748,#31747,#19953,.T.);
#39694=EDGE_CURVE('',#31748,#31749,#6425,.T.);
#39695=EDGE_CURVE('',#31750,#31749,#19954,.T.);
#39696=EDGE_CURVE('',#31750,#31751,#6426,.T.);
#39697=EDGE_CURVE('',#31744,#31751,#19955,.T.);
#39698=EDGE_CURVE('',#31752,#31753,#6427,.T.);
#39699=EDGE_CURVE('',#31754,#31753,#19956,.T.);
#39700=EDGE_CURVE('',#31754,#31755,#6428,.T.);
#39701=EDGE_CURVE('',#31756,#31755,#19957,.T.);
#39702=EDGE_CURVE('',#31756,#31757,#6429,.T.);
#39703=EDGE_CURVE('',#31758,#31757,#19958,.T.);
#39704=EDGE_CURVE('',#31758,#31759,#6430,.T.);
#39705=EDGE_CURVE('',#31752,#31759,#19959,.T.);
#39706=EDGE_CURVE('',#31760,#31761,#6431,.T.);
#39707=EDGE_CURVE('',#31762,#31761,#19960,.T.);
#39708=EDGE_CURVE('',#31762,#31763,#6432,.T.);
#39709=EDGE_CURVE('',#31764,#31763,#19961,.T.);
#39710=EDGE_CURVE('',#31764,#31765,#6433,.T.);
#39711=EDGE_CURVE('',#31766,#31765,#19962,.T.);
#39712=EDGE_CURVE('',#31766,#31767,#6434,.T.);
#39713=EDGE_CURVE('',#31760,#31767,#19963,.T.);
#39714=EDGE_CURVE('',#31768,#31769,#6435,.T.);
#39715=EDGE_CURVE('',#31770,#31769,#19964,.T.);
#39716=EDGE_CURVE('',#31770,#31771,#6436,.T.);
#39717=EDGE_CURVE('',#31772,#31771,#19965,.T.);
#39718=EDGE_CURVE('',#31772,#31773,#6437,.T.);
#39719=EDGE_CURVE('',#31774,#31773,#19966,.T.);
#39720=EDGE_CURVE('',#31774,#31775,#6438,.T.);
#39721=EDGE_CURVE('',#31768,#31775,#19967,.T.);
#39722=EDGE_CURVE('',#31776,#31777,#6439,.T.);
#39723=EDGE_CURVE('',#31778,#31777,#19968,.T.);
#39724=EDGE_CURVE('',#31778,#31779,#6440,.T.);
#39725=EDGE_CURVE('',#31780,#31779,#19969,.T.);
#39726=EDGE_CURVE('',#31780,#31781,#6441,.T.);
#39727=EDGE_CURVE('',#31782,#31781,#19970,.T.);
#39728=EDGE_CURVE('',#31782,#31783,#6442,.T.);
#39729=EDGE_CURVE('',#31776,#31783,#19971,.T.);
#39730=EDGE_CURVE('',#31784,#31785,#6443,.T.);
#39731=EDGE_CURVE('',#31786,#31785,#19972,.T.);
#39732=EDGE_CURVE('',#31786,#31787,#6444,.T.);
#39733=EDGE_CURVE('',#31788,#31787,#19973,.T.);
#39734=EDGE_CURVE('',#31788,#31789,#6445,.T.);
#39735=EDGE_CURVE('',#31790,#31789,#19974,.T.);
#39736=EDGE_CURVE('',#31790,#31791,#6446,.T.);
#39737=EDGE_CURVE('',#31784,#31791,#19975,.T.);
#39738=EDGE_CURVE('',#31792,#31793,#6447,.T.);
#39739=EDGE_CURVE('',#31794,#31793,#19976,.T.);
#39740=EDGE_CURVE('',#31794,#31795,#6448,.T.);
#39741=EDGE_CURVE('',#31796,#31795,#19977,.T.);
#39742=EDGE_CURVE('',#31796,#31797,#6449,.T.);
#39743=EDGE_CURVE('',#31798,#31797,#19978,.T.);
#39744=EDGE_CURVE('',#31798,#31799,#6450,.T.);
#39745=EDGE_CURVE('',#31792,#31799,#19979,.T.);
#39746=EDGE_CURVE('',#31800,#31801,#19980,.T.);
#39747=EDGE_CURVE('',#31800,#31802,#6451,.T.);
#39748=EDGE_CURVE('',#31803,#31802,#19981,.T.);
#39749=EDGE_CURVE('',#31803,#31804,#6452,.T.);
#39750=EDGE_CURVE('',#31805,#31804,#19982,.T.);
#39751=EDGE_CURVE('',#31806,#31805,#3455,.T.);
#39752=EDGE_CURVE('',#31806,#31807,#6453,.T.);
#39753=EDGE_CURVE('',#31801,#31807,#3456,.T.);
#39754=EDGE_CURVE('',#31808,#31809,#6454,.T.);
#39755=EDGE_CURVE('',#31809,#31810,#19983,.T.);
#39756=EDGE_CURVE('',#31811,#31810,#6455,.T.);
#39757=EDGE_CURVE('',#31811,#31812,#19984,.T.);
#39758=EDGE_CURVE('',#31812,#31813,#6456,.T.);
#39759=EDGE_CURVE('',#31814,#31813,#19985,.T.);
#39760=EDGE_CURVE('',#31814,#31815,#6457,.T.);
#39761=EDGE_CURVE('',#31808,#31815,#19986,.T.);
#39762=EDGE_CURVE('',#31816,#31817,#6458,.T.);
#39763=EDGE_CURVE('',#31817,#31818,#19987,.T.);
#39764=EDGE_CURVE('',#31819,#31818,#6459,.T.);
#39765=EDGE_CURVE('',#31819,#31820,#19988,.T.);
#39766=EDGE_CURVE('',#31820,#31821,#6460,.T.);
#39767=EDGE_CURVE('',#31822,#31821,#19989,.T.);
#39768=EDGE_CURVE('',#31822,#31823,#6461,.T.);
#39769=EDGE_CURVE('',#31816,#31823,#19990,.T.);
#39770=EDGE_CURVE('',#31824,#31825,#6462,.T.);
#39771=EDGE_CURVE('',#31825,#31826,#19991,.T.);
#39772=EDGE_CURVE('',#31827,#31826,#6463,.T.);
#39773=EDGE_CURVE('',#31827,#31828,#19992,.T.);
#39774=EDGE_CURVE('',#31828,#31829,#6464,.T.);
#39775=EDGE_CURVE('',#31830,#31829,#19993,.T.);
#39776=EDGE_CURVE('',#31830,#31831,#6465,.T.);
#39777=EDGE_CURVE('',#31824,#31831,#19994,.T.);
#39778=EDGE_CURVE('',#31832,#31833,#6466,.T.);
#39779=EDGE_CURVE('',#31833,#31834,#19995,.T.);
#39780=EDGE_CURVE('',#31835,#31834,#6467,.T.);
#39781=EDGE_CURVE('',#31835,#31836,#19996,.T.);
#39782=EDGE_CURVE('',#31836,#31837,#6468,.T.);
#39783=EDGE_CURVE('',#31838,#31837,#19997,.T.);
#39784=EDGE_CURVE('',#31838,#31839,#6469,.T.);
#39785=EDGE_CURVE('',#31832,#31839,#19998,.T.);
#39786=EDGE_CURVE('',#31840,#31841,#19999,.T.);
#39787=EDGE_CURVE('',#31841,#31842,#6470,.T.);
#39788=EDGE_CURVE('',#31843,#31842,#20000,.T.);
#39789=EDGE_CURVE('',#31843,#31844,#6471,.T.);
#39790=EDGE_CURVE('',#31844,#31845,#20001,.T.);
#39791=EDGE_CURVE('',#31846,#31845,#6472,.T.);
#39792=EDGE_CURVE('',#31846,#31847,#20002,.T.);
#39793=EDGE_CURVE('',#31840,#31847,#6473,.T.);
#39794=EDGE_CURVE('',#31848,#31849,#20003,.T.);
#39795=EDGE_CURVE('',#31849,#31850,#6474,.T.);
#39796=EDGE_CURVE('',#31851,#31850,#20004,.T.);
#39797=EDGE_CURVE('',#31851,#31852,#6475,.T.);
#39798=EDGE_CURVE('',#31852,#31853,#20005,.T.);
#39799=EDGE_CURVE('',#31854,#31853,#6476,.T.);
#39800=EDGE_CURVE('',#31854,#31855,#20006,.T.);
#39801=EDGE_CURVE('',#31848,#31855,#6477,.T.);
#39802=EDGE_CURVE('',#31856,#31857,#20007,.T.);
#39803=EDGE_CURVE('',#31857,#31858,#6478,.T.);
#39804=EDGE_CURVE('',#31859,#31858,#20008,.T.);
#39805=EDGE_CURVE('',#31859,#31860,#6479,.T.);
#39806=EDGE_CURVE('',#31860,#31861,#20009,.T.);
#39807=EDGE_CURVE('',#31862,#31861,#6480,.T.);
#39808=EDGE_CURVE('',#31862,#31863,#20010,.T.);
#39809=EDGE_CURVE('',#31856,#31863,#6481,.T.);
#39810=EDGE_CURVE('',#31864,#31865,#20011,.T.);
#39811=EDGE_CURVE('',#31865,#31866,#6482,.T.);
#39812=EDGE_CURVE('',#31867,#31866,#20012,.T.);
#39813=EDGE_CURVE('',#31867,#31868,#6483,.T.);
#39814=EDGE_CURVE('',#31868,#31869,#20013,.T.);
#39815=EDGE_CURVE('',#31870,#31869,#6484,.T.);
#39816=EDGE_CURVE('',#31870,#31871,#20014,.T.);
#39817=EDGE_CURVE('',#31864,#31871,#6485,.T.);
#39818=EDGE_CURVE('',#31872,#31873,#20015,.T.);
#39819=EDGE_CURVE('',#31873,#31874,#6486,.T.);
#39820=EDGE_CURVE('',#31875,#31874,#20016,.T.);
#39821=EDGE_CURVE('',#31875,#31876,#6487,.T.);
#39822=EDGE_CURVE('',#31876,#31877,#20017,.T.);
#39823=EDGE_CURVE('',#31878,#31877,#6488,.T.);
#39824=EDGE_CURVE('',#31878,#31879,#20018,.T.);
#39825=EDGE_CURVE('',#31872,#31879,#6489,.T.);
#39826=EDGE_CURVE('',#31880,#31881,#20019,.T.);
#39827=EDGE_CURVE('',#31881,#31882,#6490,.T.);
#39828=EDGE_CURVE('',#31883,#31882,#20020,.T.);
#39829=EDGE_CURVE('',#31883,#31884,#6491,.T.);
#39830=EDGE_CURVE('',#31884,#31885,#20021,.T.);
#39831=EDGE_CURVE('',#31886,#31885,#6492,.T.);
#39832=EDGE_CURVE('',#31886,#31887,#20022,.T.);
#39833=EDGE_CURVE('',#31880,#31887,#6493,.T.);
#39834=EDGE_CURVE('',#31888,#31889,#20023,.T.);
#39835=EDGE_CURVE('',#31889,#31890,#6494,.T.);
#39836=EDGE_CURVE('',#31891,#31890,#20024,.T.);
#39837=EDGE_CURVE('',#31891,#31892,#6495,.T.);
#39838=EDGE_CURVE('',#31893,#31892,#20025,.T.);
#39839=EDGE_CURVE('',#31894,#31893,#28404,.T.);
#39840=EDGE_CURVE('',#31894,#31895,#6496,.T.);
#39841=EDGE_CURVE('',#31895,#31896,#28405,.T.);
#39842=EDGE_CURVE('',#31896,#31897,#20026,.T.);
#39843=EDGE_CURVE('',#31888,#31897,#6497,.T.);
#39844=EDGE_CURVE('',#31898,#31899,#6498,.T.);
#39845=EDGE_CURVE('',#31899,#31900,#20027,.T.);
#39846=EDGE_CURVE('',#31901,#31900,#6499,.T.);
#39847=EDGE_CURVE('',#31901,#31902,#20028,.T.);
#39848=EDGE_CURVE('',#31902,#31903,#3457,.T.);
#39849=EDGE_CURVE('',#31904,#31903,#6500,.T.);
#39850=EDGE_CURVE('',#31905,#31904,#3458,.T.);
#39851=EDGE_CURVE('',#31898,#31905,#20029,.T.);
#39852=EDGE_CURVE('',#31906,#31907,#6501,.T.);
#39853=EDGE_CURVE('',#31906,#31908,#3459,.T.);
#39854=EDGE_CURVE('',#31908,#31909,#20030,.T.);
#39855=EDGE_CURVE('',#31910,#31909,#6502,.T.);
#39856=EDGE_CURVE('',#31910,#31911,#20031,.T.);
#39857=EDGE_CURVE('',#31912,#31911,#6503,.T.);
#39858=EDGE_CURVE('',#31912,#31913,#20032,.T.);
#39859=EDGE_CURVE('',#31913,#31907,#3460,.T.);
#39860=EDGE_CURVE('',#31914,#31915,#6504,.T.);
#39861=EDGE_CURVE('',#31916,#31914,#6505,.T.);
#39862=EDGE_CURVE('',#31916,#31915,#20033,.T.);
#39863=EDGE_CURVE('',#31917,#31918,#6506,.T.);
#39864=EDGE_CURVE('',#31917,#31919,#3461,.T.);
#39865=EDGE_CURVE('',#31919,#31920,#20034,.T.);
#39866=EDGE_CURVE('',#31921,#31920,#6507,.T.);
#39867=EDGE_CURVE('',#31921,#31922,#20035,.T.);
#39868=EDGE_CURVE('',#31923,#31922,#6508,.T.);
#39869=EDGE_CURVE('',#31923,#31924,#20036,.T.);
#39870=EDGE_CURVE('',#31924,#31918,#3462,.T.);
#39871=EDGE_CURVE('',#31925,#31926,#6509,.T.);
#39872=EDGE_CURVE('',#31925,#31927,#20037,.T.);
#39873=EDGE_CURVE('',#31928,#31927,#6510,.T.);
#39874=EDGE_CURVE('',#31928,#31929,#20038,.T.);
#39875=EDGE_CURVE('',#31930,#31929,#6511,.T.);
#39876=EDGE_CURVE('',#31930,#31931,#20039,.T.);
#39877=EDGE_CURVE('',#31932,#31931,#6512,.T.);
#39878=EDGE_CURVE('',#31932,#31926,#20040,.T.);
#39879=EDGE_CURVE('',#31933,#31934,#6513,.T.);
#39880=EDGE_CURVE('',#31933,#31935,#20041,.T.);
#39881=EDGE_CURVE('',#31936,#31935,#6514,.T.);
#39882=EDGE_CURVE('',#31936,#31937,#20042,.T.);
#39883=EDGE_CURVE('',#31938,#31937,#6515,.T.);
#39884=EDGE_CURVE('',#31938,#31939,#20043,.T.);
#39885=EDGE_CURVE('',#31940,#31939,#6516,.T.);
#39886=EDGE_CURVE('',#31940,#31934,#20044,.T.);
#39887=EDGE_CURVE('',#31941,#31942,#6517,.T.);
#39888=EDGE_CURVE('',#31941,#31943,#20045,.T.);
#39889=EDGE_CURVE('',#31944,#31943,#6518,.T.);
#39890=EDGE_CURVE('',#31944,#31945,#20046,.T.);
#39891=EDGE_CURVE('',#31946,#31945,#6519,.T.);
#39892=EDGE_CURVE('',#31946,#31947,#20047,.T.);
#39893=EDGE_CURVE('',#31948,#31947,#6520,.T.);
#39894=EDGE_CURVE('',#31948,#31942,#20048,.T.);
#39895=EDGE_CURVE('',#31949,#31950,#6521,.T.);
#39896=EDGE_CURVE('',#31949,#31951,#20049,.T.);
#39897=EDGE_CURVE('',#31952,#31951,#6522,.T.);
#39898=EDGE_CURVE('',#31952,#31953,#20050,.T.);
#39899=EDGE_CURVE('',#31954,#31953,#6523,.T.);
#39900=EDGE_CURVE('',#31954,#31955,#20051,.T.);
#39901=EDGE_CURVE('',#31956,#31955,#6524,.T.);
#39902=EDGE_CURVE('',#31956,#31950,#20052,.T.);
#39903=EDGE_CURVE('',#31957,#31958,#6525,.T.);
#39904=EDGE_CURVE('',#31957,#31959,#20053,.T.);
#39905=EDGE_CURVE('',#31960,#31959,#6526,.T.);
#39906=EDGE_CURVE('',#31960,#31961,#20054,.T.);
#39907=EDGE_CURVE('',#31962,#31961,#6527,.T.);
#39908=EDGE_CURVE('',#31962,#31963,#20055,.T.);
#39909=EDGE_CURVE('',#31964,#31963,#6528,.T.);
#39910=EDGE_CURVE('',#31964,#31958,#20056,.T.);
#39911=EDGE_CURVE('',#31965,#31966,#6529,.T.);
#39912=EDGE_CURVE('',#31965,#31967,#20057,.T.);
#39913=EDGE_CURVE('',#31968,#31967,#6530,.T.);
#39914=EDGE_CURVE('',#31968,#31969,#20058,.T.);
#39915=EDGE_CURVE('',#31970,#31969,#6531,.T.);
#39916=EDGE_CURVE('',#31970,#31971,#20059,.T.);
#39917=EDGE_CURVE('',#31972,#31971,#6532,.T.);
#39918=EDGE_CURVE('',#31972,#31966,#20060,.T.);
#39919=EDGE_CURVE('',#31973,#31974,#6533,.T.);
#39920=EDGE_CURVE('',#31973,#31975,#20061,.T.);
#39921=EDGE_CURVE('',#31976,#31975,#6534,.T.);
#39922=EDGE_CURVE('',#31976,#31977,#20062,.T.);
#39923=EDGE_CURVE('',#31978,#31977,#6535,.T.);
#39924=EDGE_CURVE('',#31978,#31979,#20063,.T.);
#39925=EDGE_CURVE('',#31980,#31979,#6536,.T.);
#39926=EDGE_CURVE('',#31980,#31974,#20064,.T.);
#39927=EDGE_CURVE('',#31981,#31982,#6537,.T.);
#39928=EDGE_CURVE('',#31981,#31983,#20065,.T.);
#39929=EDGE_CURVE('',#31984,#31983,#6538,.T.);
#39930=EDGE_CURVE('',#31984,#31985,#20066,.T.);
#39931=EDGE_CURVE('',#31986,#31985,#6539,.T.);
#39932=EDGE_CURVE('',#31986,#31987,#20067,.T.);
#39933=EDGE_CURVE('',#31988,#31987,#6540,.T.);
#39934=EDGE_CURVE('',#31988,#31982,#20068,.T.);
#39935=EDGE_CURVE('',#31989,#31990,#6541,.T.);
#39936=EDGE_CURVE('',#31989,#31991,#20069,.T.);
#39937=EDGE_CURVE('',#31992,#31991,#6542,.T.);
#39938=EDGE_CURVE('',#31992,#31993,#20070,.T.);
#39939=EDGE_CURVE('',#31994,#31993,#6543,.T.);
#39940=EDGE_CURVE('',#31994,#31995,#20071,.T.);
#39941=EDGE_CURVE('',#31996,#31995,#6544,.T.);
#39942=EDGE_CURVE('',#31996,#31990,#20072,.T.);
#39943=EDGE_CURVE('',#31997,#31998,#6545,.T.);
#39944=EDGE_CURVE('',#31997,#31999,#20073,.T.);
#39945=EDGE_CURVE('',#32000,#31999,#6546,.T.);
#39946=EDGE_CURVE('',#32000,#32001,#20074,.T.);
#39947=EDGE_CURVE('',#32002,#32001,#6547,.T.);
#39948=EDGE_CURVE('',#32002,#32003,#20075,.T.);
#39949=EDGE_CURVE('',#32004,#32003,#6548,.T.);
#39950=EDGE_CURVE('',#32004,#31998,#20076,.T.);
#39951=EDGE_CURVE('',#32005,#32006,#6549,.T.);
#39952=EDGE_CURVE('',#32005,#32007,#20077,.T.);
#39953=EDGE_CURVE('',#32008,#32007,#6550,.T.);
#39954=EDGE_CURVE('',#32008,#32009,#20078,.T.);
#39955=EDGE_CURVE('',#32010,#32009,#6551,.T.);
#39956=EDGE_CURVE('',#32010,#32011,#20079,.T.);
#39957=EDGE_CURVE('',#32012,#32011,#6552,.T.);
#39958=EDGE_CURVE('',#32012,#32006,#20080,.T.);
#39959=EDGE_CURVE('',#32013,#32014,#6553,.T.);
#39960=EDGE_CURVE('',#32013,#32015,#20081,.T.);
#39961=EDGE_CURVE('',#32016,#32015,#6554,.T.);
#39962=EDGE_CURVE('',#32016,#32017,#20082,.T.);
#39963=EDGE_CURVE('',#32018,#32017,#6555,.T.);
#39964=EDGE_CURVE('',#32018,#32019,#20083,.T.);
#39965=EDGE_CURVE('',#32020,#32019,#6556,.T.);
#39966=EDGE_CURVE('',#32020,#32014,#20084,.T.);
#39967=EDGE_CURVE('',#32021,#32022,#6557,.T.);
#39968=EDGE_CURVE('',#32021,#32023,#20085,.T.);
#39969=EDGE_CURVE('',#32024,#32023,#6558,.T.);
#39970=EDGE_CURVE('',#32024,#32025,#20086,.T.);
#39971=EDGE_CURVE('',#32026,#32025,#6559,.T.);
#39972=EDGE_CURVE('',#32026,#32027,#20087,.T.);
#39973=EDGE_CURVE('',#32028,#32027,#6560,.T.);
#39974=EDGE_CURVE('',#32028,#32022,#20088,.T.);
#39975=EDGE_CURVE('',#32029,#32030,#20089,.T.);
#39976=EDGE_CURVE('',#32030,#32031,#3463,.T.);
#39977=EDGE_CURVE('',#32032,#32031,#6561,.T.);
#39978=EDGE_CURVE('',#32032,#32033,#3464,.T.);
#39979=EDGE_CURVE('',#32033,#32034,#20090,.T.);
#39980=EDGE_CURVE('',#32035,#32034,#6562,.T.);
#39981=EDGE_CURVE('',#32035,#32036,#20091,.T.);
#39982=EDGE_CURVE('',#32029,#32036,#6563,.T.);
#39983=EDGE_CURVE('',#32037,#32038,#6564,.T.);
#39984=EDGE_CURVE('',#32039,#32038,#3465,.T.);
#39985=EDGE_CURVE('',#32040,#32039,#20092,.T.);
#39986=EDGE_CURVE('',#32040,#32041,#6565,.T.);
#39987=EDGE_CURVE('',#32042,#32041,#20093,.T.);
#39988=EDGE_CURVE('',#32042,#32043,#6566,.T.);
#39989=EDGE_CURVE('',#32044,#32043,#20094,.T.);
#39990=EDGE_CURVE('',#32037,#32044,#3466,.T.);
#39991=EDGE_CURVE('',#32045,#32046,#6567,.T.);
#39992=EDGE_CURVE('',#32047,#32046,#20095,.T.);
#39993=EDGE_CURVE('',#32047,#32045,#6568,.T.);
#39994=EDGE_CURVE('',#32048,#32049,#6569,.T.);
#39995=EDGE_CURVE('',#32050,#32049,#3467,.T.);
#39996=EDGE_CURVE('',#32051,#32050,#20096,.T.);
#39997=EDGE_CURVE('',#32051,#32052,#6570,.T.);
#39998=EDGE_CURVE('',#32053,#32052,#20097,.T.);
#39999=EDGE_CURVE('',#32053,#32054,#6571,.T.);
#40000=EDGE_CURVE('',#32055,#32054,#20098,.T.);
#40001=EDGE_CURVE('',#32048,#32055,#3468,.T.);
#40002=EDGE_CURVE('',#32056,#32057,#6572,.T.);
#40003=EDGE_CURVE('',#32058,#32057,#20099,.T.);
#40004=EDGE_CURVE('',#32058,#32059,#6573,.T.);
#40005=EDGE_CURVE('',#32060,#32059,#20100,.T.);
#40006=EDGE_CURVE('',#32060,#32061,#6574,.T.);
#40007=EDGE_CURVE('',#32062,#32061,#20101,.T.);
#40008=EDGE_CURVE('',#32062,#32063,#6575,.T.);
#40009=EDGE_CURVE('',#32056,#32063,#20102,.T.);
#40010=EDGE_CURVE('',#32064,#32065,#6576,.T.);
#40011=EDGE_CURVE('',#32066,#32065,#20103,.T.);
#40012=EDGE_CURVE('',#32066,#32067,#6577,.T.);
#40013=EDGE_CURVE('',#32068,#32067,#20104,.T.);
#40014=EDGE_CURVE('',#32068,#32069,#6578,.T.);
#40015=EDGE_CURVE('',#32070,#32069,#20105,.T.);
#40016=EDGE_CURVE('',#32070,#32071,#6579,.T.);
#40017=EDGE_CURVE('',#32064,#32071,#20106,.T.);
#40018=EDGE_CURVE('',#32072,#32073,#6580,.T.);
#40019=EDGE_CURVE('',#32074,#32073,#20107,.T.);
#40020=EDGE_CURVE('',#32074,#32075,#6581,.T.);
#40021=EDGE_CURVE('',#32076,#32075,#20108,.T.);
#40022=EDGE_CURVE('',#32076,#32077,#6582,.T.);
#40023=EDGE_CURVE('',#32078,#32077,#20109,.T.);
#40024=EDGE_CURVE('',#32078,#32079,#6583,.T.);
#40025=EDGE_CURVE('',#32072,#32079,#20110,.T.);
#40026=EDGE_CURVE('',#32080,#32081,#6584,.T.);
#40027=EDGE_CURVE('',#32082,#32081,#20111,.T.);
#40028=EDGE_CURVE('',#32082,#32083,#6585,.T.);
#40029=EDGE_CURVE('',#32084,#32083,#20112,.T.);
#40030=EDGE_CURVE('',#32084,#32085,#6586,.T.);
#40031=EDGE_CURVE('',#32086,#32085,#20113,.T.);
#40032=EDGE_CURVE('',#32086,#32087,#6587,.T.);
#40033=EDGE_CURVE('',#32080,#32087,#20114,.T.);
#40034=EDGE_CURVE('',#32088,#32089,#6588,.T.);
#40035=EDGE_CURVE('',#32090,#32089,#20115,.T.);
#40036=EDGE_CURVE('',#32090,#32091,#6589,.T.);
#40037=EDGE_CURVE('',#32092,#32091,#20116,.T.);
#40038=EDGE_CURVE('',#32092,#32093,#6590,.T.);
#40039=EDGE_CURVE('',#32094,#32093,#20117,.T.);
#40040=EDGE_CURVE('',#32094,#32095,#6591,.T.);
#40041=EDGE_CURVE('',#32088,#32095,#20118,.T.);
#40042=EDGE_CURVE('',#32096,#32097,#6592,.T.);
#40043=EDGE_CURVE('',#32098,#32097,#20119,.T.);
#40044=EDGE_CURVE('',#32098,#32099,#6593,.T.);
#40045=EDGE_CURVE('',#32100,#32099,#20120,.T.);
#40046=EDGE_CURVE('',#32100,#32101,#6594,.T.);
#40047=EDGE_CURVE('',#32102,#32101,#20121,.T.);
#40048=EDGE_CURVE('',#32102,#32103,#6595,.T.);
#40049=EDGE_CURVE('',#32096,#32103,#20122,.T.);
#40050=EDGE_CURVE('',#32104,#32105,#6596,.T.);
#40051=EDGE_CURVE('',#32106,#32105,#20123,.T.);
#40052=EDGE_CURVE('',#32106,#32107,#6597,.T.);
#40053=EDGE_CURVE('',#32108,#32107,#20124,.T.);
#40054=EDGE_CURVE('',#32108,#32109,#6598,.T.);
#40055=EDGE_CURVE('',#32110,#32109,#20125,.T.);
#40056=EDGE_CURVE('',#32110,#32111,#6599,.T.);
#40057=EDGE_CURVE('',#32104,#32111,#20126,.T.);
#40058=EDGE_CURVE('',#32112,#32113,#6600,.T.);
#40059=EDGE_CURVE('',#32114,#32113,#20127,.T.);
#40060=EDGE_CURVE('',#32114,#32115,#6601,.T.);
#40061=EDGE_CURVE('',#32116,#32115,#20128,.T.);
#40062=EDGE_CURVE('',#32116,#32117,#6602,.T.);
#40063=EDGE_CURVE('',#32118,#32117,#20129,.T.);
#40064=EDGE_CURVE('',#32118,#32119,#6603,.T.);
#40065=EDGE_CURVE('',#32112,#32119,#20130,.T.);
#40066=EDGE_CURVE('',#32120,#32121,#6604,.T.);
#40067=EDGE_CURVE('',#32122,#32121,#20131,.T.);
#40068=EDGE_CURVE('',#32122,#32123,#6605,.T.);
#40069=EDGE_CURVE('',#32124,#32123,#20132,.T.);
#40070=EDGE_CURVE('',#32124,#32125,#6606,.T.);
#40071=EDGE_CURVE('',#32126,#32125,#20133,.T.);
#40072=EDGE_CURVE('',#32126,#32127,#6607,.T.);
#40073=EDGE_CURVE('',#32120,#32127,#20134,.T.);
#40074=EDGE_CURVE('',#32128,#32129,#6608,.T.);
#40075=EDGE_CURVE('',#32130,#32129,#20135,.T.);
#40076=EDGE_CURVE('',#32130,#32131,#6609,.T.);
#40077=EDGE_CURVE('',#32132,#32131,#20136,.T.);
#40078=EDGE_CURVE('',#32132,#32133,#6610,.T.);
#40079=EDGE_CURVE('',#32134,#32133,#20137,.T.);
#40080=EDGE_CURVE('',#32134,#32135,#6611,.T.);
#40081=EDGE_CURVE('',#32128,#32135,#20138,.T.);
#40082=EDGE_CURVE('',#32136,#32137,#6612,.T.);
#40083=EDGE_CURVE('',#32138,#32137,#20139,.T.);
#40084=EDGE_CURVE('',#32138,#32139,#6613,.T.);
#40085=EDGE_CURVE('',#32140,#32139,#20140,.T.);
#40086=EDGE_CURVE('',#32140,#32141,#6614,.T.);
#40087=EDGE_CURVE('',#32142,#32141,#20141,.T.);
#40088=EDGE_CURVE('',#32142,#32143,#6615,.T.);
#40089=EDGE_CURVE('',#32136,#32143,#20142,.T.);
#40090=EDGE_CURVE('',#32144,#32145,#6616,.T.);
#40091=EDGE_CURVE('',#32146,#32145,#20143,.T.);
#40092=EDGE_CURVE('',#32146,#32147,#6617,.T.);
#40093=EDGE_CURVE('',#32148,#32147,#20144,.T.);
#40094=EDGE_CURVE('',#32148,#32149,#6618,.T.);
#40095=EDGE_CURVE('',#32150,#32149,#20145,.T.);
#40096=EDGE_CURVE('',#32150,#32151,#6619,.T.);
#40097=EDGE_CURVE('',#32144,#32151,#20146,.T.);
#40098=EDGE_CURVE('',#32152,#32153,#6620,.T.);
#40099=EDGE_CURVE('',#32154,#32153,#20147,.T.);
#40100=EDGE_CURVE('',#32154,#32155,#6621,.T.);
#40101=EDGE_CURVE('',#32156,#32155,#20148,.T.);
#40102=EDGE_CURVE('',#32156,#32157,#6622,.T.);
#40103=EDGE_CURVE('',#32158,#32157,#20149,.T.);
#40104=EDGE_CURVE('',#32158,#32159,#6623,.T.);
#40105=EDGE_CURVE('',#32152,#32159,#20150,.T.);
#40106=EDGE_CURVE('',#32160,#32161,#20151,.T.);
#40107=EDGE_CURVE('',#32160,#32162,#6624,.T.);
#40108=EDGE_CURVE('',#32163,#32162,#20152,.T.);
#40109=EDGE_CURVE('',#32163,#32164,#6625,.T.);
#40110=EDGE_CURVE('',#32165,#32164,#20153,.T.);
#40111=EDGE_CURVE('',#32166,#32165,#3469,.T.);
#40112=EDGE_CURVE('',#32166,#32167,#6626,.T.);
#40113=EDGE_CURVE('',#32161,#32167,#3470,.T.);
#40114=EDGE_CURVE('',#32168,#32169,#20154,.T.);
#40115=EDGE_CURVE('',#32169,#32170,#6627,.T.);
#40116=EDGE_CURVE('',#32171,#32170,#20155,.T.);
#40117=EDGE_CURVE('',#32171,#32172,#6628,.T.);
#40118=EDGE_CURVE('',#32172,#32173,#20156,.T.);
#40119=EDGE_CURVE('',#32174,#32173,#6629,.T.);
#40120=EDGE_CURVE('',#32174,#32175,#20157,.T.);
#40121=EDGE_CURVE('',#32168,#32175,#6630,.T.);
#40122=EDGE_CURVE('',#32176,#32177,#20158,.T.);
#40123=EDGE_CURVE('',#32177,#32178,#6631,.T.);
#40124=EDGE_CURVE('',#32179,#32178,#20159,.T.);
#40125=EDGE_CURVE('',#32179,#32180,#6632,.T.);
#40126=EDGE_CURVE('',#32180,#32181,#20160,.T.);
#40127=EDGE_CURVE('',#32182,#32181,#6633,.T.);
#40128=EDGE_CURVE('',#32182,#32183,#20161,.T.);
#40129=EDGE_CURVE('',#32176,#32183,#6634,.T.);
#40130=EDGE_CURVE('',#32184,#32185,#20162,.T.);
#40131=EDGE_CURVE('',#32185,#32186,#6635,.T.);
#40132=EDGE_CURVE('',#32187,#32186,#20163,.T.);
#40133=EDGE_CURVE('',#32187,#32188,#6636,.T.);
#40134=EDGE_CURVE('',#32188,#32189,#20164,.T.);
#40135=EDGE_CURVE('',#32190,#32189,#6637,.T.);
#40136=EDGE_CURVE('',#32190,#32191,#20165,.T.);
#40137=EDGE_CURVE('',#32184,#32191,#6638,.T.);
#40138=EDGE_CURVE('',#32192,#32193,#20166,.T.);
#40139=EDGE_CURVE('',#32193,#32194,#6639,.T.);
#40140=EDGE_CURVE('',#32195,#32194,#20167,.T.);
#40141=EDGE_CURVE('',#32195,#32196,#6640,.T.);
#40142=EDGE_CURVE('',#32196,#32197,#20168,.T.);
#40143=EDGE_CURVE('',#32198,#32197,#6641,.T.);
#40144=EDGE_CURVE('',#32198,#32199,#20169,.T.);
#40145=EDGE_CURVE('',#32192,#32199,#6642,.T.);
#40146=EDGE_CURVE('',#32200,#32201,#20170,.T.);
#40147=EDGE_CURVE('',#32201,#32202,#6643,.T.);
#40148=EDGE_CURVE('',#32203,#32202,#20171,.T.);
#40149=EDGE_CURVE('',#32203,#32204,#6644,.T.);
#40150=EDGE_CURVE('',#32204,#32205,#20172,.T.);
#40151=EDGE_CURVE('',#32206,#32205,#6645,.T.);
#40152=EDGE_CURVE('',#32206,#32207,#20173,.T.);
#40153=EDGE_CURVE('',#32200,#32207,#6646,.T.);
#40154=EDGE_CURVE('',#32208,#32209,#20174,.T.);
#40155=EDGE_CURVE('',#32209,#32210,#6647,.T.);
#40156=EDGE_CURVE('',#32211,#32210,#20175,.T.);
#40157=EDGE_CURVE('',#32211,#32212,#6648,.T.);
#40158=EDGE_CURVE('',#32212,#32213,#20176,.T.);
#40159=EDGE_CURVE('',#32214,#32213,#6649,.T.);
#40160=EDGE_CURVE('',#32214,#32215,#20177,.T.);
#40161=EDGE_CURVE('',#32208,#32215,#6650,.T.);
#40162=EDGE_CURVE('',#32216,#32217,#6651,.T.);
#40163=EDGE_CURVE('',#32217,#32218,#20178,.T.);
#40164=EDGE_CURVE('',#32219,#32218,#6652,.T.);
#40165=EDGE_CURVE('',#32219,#32220,#20179,.T.);
#40166=EDGE_CURVE('',#32220,#32221,#3471,.T.);
#40167=EDGE_CURVE('',#32222,#32221,#6653,.T.);
#40168=EDGE_CURVE('',#32223,#32222,#3472,.T.);
#40169=EDGE_CURVE('',#32216,#32223,#20180,.T.);
#40170=EDGE_CURVE('',#32224,#32225,#6654,.T.);
#40171=EDGE_CURVE('',#32224,#32226,#3473,.T.);
#40172=EDGE_CURVE('',#32226,#32227,#20181,.T.);
#40173=EDGE_CURVE('',#32228,#32227,#6655,.T.);
#40174=EDGE_CURVE('',#32228,#32229,#20182,.T.);
#40175=EDGE_CURVE('',#32230,#32229,#6656,.T.);
#40176=EDGE_CURVE('',#32230,#32231,#20183,.T.);
#40177=EDGE_CURVE('',#32231,#32225,#3474,.T.);
#40178=EDGE_CURVE('',#32232,#32233,#6657,.T.);
#40179=EDGE_CURVE('',#32234,#32232,#6658,.T.);
#40180=EDGE_CURVE('',#32234,#32233,#20184,.T.);
#40181=EDGE_CURVE('',#32235,#32236,#6659,.T.);
#40182=EDGE_CURVE('',#32235,#32237,#3475,.T.);
#40183=EDGE_CURVE('',#32237,#32238,#20185,.T.);
#40184=EDGE_CURVE('',#32239,#32238,#6660,.T.);
#40185=EDGE_CURVE('',#32239,#32240,#20186,.T.);
#40186=EDGE_CURVE('',#32241,#32240,#6661,.T.);
#40187=EDGE_CURVE('',#32241,#32242,#20187,.T.);
#40188=EDGE_CURVE('',#32242,#32236,#3476,.T.);
#40189=EDGE_CURVE('',#32243,#32244,#6662,.T.);
#40190=EDGE_CURVE('',#32243,#32245,#20188,.T.);
#40191=EDGE_CURVE('',#32246,#32245,#6663,.T.);
#40192=EDGE_CURVE('',#32246,#32247,#20189,.T.);
#40193=EDGE_CURVE('',#32248,#32247,#6664,.T.);
#40194=EDGE_CURVE('',#32248,#32249,#20190,.T.);
#40195=EDGE_CURVE('',#32250,#32249,#6665,.T.);
#40196=EDGE_CURVE('',#32250,#32244,#20191,.T.);
#40197=EDGE_CURVE('',#32251,#32252,#6666,.T.);
#40198=EDGE_CURVE('',#32251,#32253,#20192,.T.);
#40199=EDGE_CURVE('',#32254,#32253,#6667,.T.);
#40200=EDGE_CURVE('',#32254,#32255,#20193,.T.);
#40201=EDGE_CURVE('',#32256,#32255,#6668,.T.);
#40202=EDGE_CURVE('',#32256,#32257,#20194,.T.);
#40203=EDGE_CURVE('',#32258,#32257,#6669,.T.);
#40204=EDGE_CURVE('',#32258,#32252,#20195,.T.);
#40205=EDGE_CURVE('',#32259,#32260,#6670,.T.);
#40206=EDGE_CURVE('',#32259,#32261,#20196,.T.);
#40207=EDGE_CURVE('',#32262,#32261,#6671,.T.);
#40208=EDGE_CURVE('',#32262,#32263,#20197,.T.);
#40209=EDGE_CURVE('',#32264,#32263,#6672,.T.);
#40210=EDGE_CURVE('',#32264,#32265,#20198,.T.);
#40211=EDGE_CURVE('',#32266,#32265,#6673,.T.);
#40212=EDGE_CURVE('',#32266,#32260,#20199,.T.);
#40213=EDGE_CURVE('',#32267,#32268,#6674,.T.);
#40214=EDGE_CURVE('',#32267,#32269,#20200,.T.);
#40215=EDGE_CURVE('',#32270,#32269,#6675,.T.);
#40216=EDGE_CURVE('',#32270,#32271,#20201,.T.);
#40217=EDGE_CURVE('',#32272,#32271,#6676,.T.);
#40218=EDGE_CURVE('',#32272,#32273,#20202,.T.);
#40219=EDGE_CURVE('',#32274,#32273,#6677,.T.);
#40220=EDGE_CURVE('',#32274,#32268,#20203,.T.);
#40221=EDGE_CURVE('',#32275,#32276,#6678,.T.);
#40222=EDGE_CURVE('',#32275,#32277,#20204,.T.);
#40223=EDGE_CURVE('',#32278,#32277,#6679,.T.);
#40224=EDGE_CURVE('',#32278,#32279,#20205,.T.);
#40225=EDGE_CURVE('',#32280,#32279,#6680,.T.);
#40226=EDGE_CURVE('',#32280,#32281,#20206,.T.);
#40227=EDGE_CURVE('',#32282,#32281,#6681,.T.);
#40228=EDGE_CURVE('',#32282,#32276,#20207,.T.);
#40229=EDGE_CURVE('',#32283,#32284,#6682,.T.);
#40230=EDGE_CURVE('',#32283,#32285,#20208,.T.);
#40231=EDGE_CURVE('',#32286,#32285,#6683,.T.);
#40232=EDGE_CURVE('',#32286,#32287,#20209,.T.);
#40233=EDGE_CURVE('',#32288,#32287,#6684,.T.);
#40234=EDGE_CURVE('',#32288,#32289,#20210,.T.);
#40235=EDGE_CURVE('',#32290,#32289,#6685,.T.);
#40236=EDGE_CURVE('',#32290,#32284,#20211,.T.);
#40237=EDGE_CURVE('',#32291,#32292,#6686,.T.);
#40238=EDGE_CURVE('',#32291,#32293,#20212,.T.);
#40239=EDGE_CURVE('',#32294,#32293,#6687,.T.);
#40240=EDGE_CURVE('',#32294,#32295,#20213,.T.);
#40241=EDGE_CURVE('',#32296,#32295,#6688,.T.);
#40242=EDGE_CURVE('',#32296,#32297,#20214,.T.);
#40243=EDGE_CURVE('',#32298,#32297,#6689,.T.);
#40244=EDGE_CURVE('',#32298,#32292,#20215,.T.);
#40245=EDGE_CURVE('',#32299,#32300,#6690,.T.);
#40246=EDGE_CURVE('',#32299,#32301,#20216,.T.);
#40247=EDGE_CURVE('',#32302,#32301,#6691,.T.);
#40248=EDGE_CURVE('',#32302,#32303,#20217,.T.);
#40249=EDGE_CURVE('',#32304,#32303,#6692,.T.);
#40250=EDGE_CURVE('',#32304,#32305,#20218,.T.);
#40251=EDGE_CURVE('',#32306,#32305,#6693,.T.);
#40252=EDGE_CURVE('',#32306,#32300,#20219,.T.);
#40253=EDGE_CURVE('',#32307,#32308,#6694,.T.);
#40254=EDGE_CURVE('',#32307,#32309,#20220,.T.);
#40255=EDGE_CURVE('',#32310,#32309,#6695,.T.);
#40256=EDGE_CURVE('',#32310,#32311,#20221,.T.);
#40257=EDGE_CURVE('',#32312,#32311,#6696,.T.);
#40258=EDGE_CURVE('',#32312,#32313,#20222,.T.);
#40259=EDGE_CURVE('',#32314,#32313,#6697,.T.);
#40260=EDGE_CURVE('',#32314,#32308,#20223,.T.);
#40261=EDGE_CURVE('',#32315,#32316,#6698,.T.);
#40262=EDGE_CURVE('',#32315,#32317,#20224,.T.);
#40263=EDGE_CURVE('',#32318,#32317,#6699,.T.);
#40264=EDGE_CURVE('',#32318,#32319,#20225,.T.);
#40265=EDGE_CURVE('',#32320,#32319,#6700,.T.);
#40266=EDGE_CURVE('',#32320,#32321,#20226,.T.);
#40267=EDGE_CURVE('',#32322,#32321,#6701,.T.);
#40268=EDGE_CURVE('',#32322,#32316,#20227,.T.);
#40269=EDGE_CURVE('',#32323,#32324,#6702,.T.);
#40270=EDGE_CURVE('',#32323,#32325,#20228,.T.);
#40271=EDGE_CURVE('',#32326,#32325,#6703,.T.);
#40272=EDGE_CURVE('',#32326,#32327,#20229,.T.);
#40273=EDGE_CURVE('',#32328,#32327,#6704,.T.);
#40274=EDGE_CURVE('',#32328,#32329,#20230,.T.);
#40275=EDGE_CURVE('',#32330,#32329,#6705,.T.);
#40276=EDGE_CURVE('',#32330,#32324,#20231,.T.);
#40277=EDGE_CURVE('',#32331,#32332,#6706,.T.);
#40278=EDGE_CURVE('',#32331,#32333,#20232,.T.);
#40279=EDGE_CURVE('',#32334,#32333,#6707,.T.);
#40280=EDGE_CURVE('',#32334,#32335,#20233,.T.);
#40281=EDGE_CURVE('',#32336,#32335,#6708,.T.);
#40282=EDGE_CURVE('',#32336,#32337,#20234,.T.);
#40283=EDGE_CURVE('',#32338,#32337,#6709,.T.);
#40284=EDGE_CURVE('',#32338,#32332,#20235,.T.);
#40285=EDGE_CURVE('',#32339,#32340,#6710,.T.);
#40286=EDGE_CURVE('',#32339,#32341,#20236,.T.);
#40287=EDGE_CURVE('',#32342,#32341,#6711,.T.);
#40288=EDGE_CURVE('',#32342,#32343,#20237,.T.);
#40289=EDGE_CURVE('',#32344,#32343,#6712,.T.);
#40290=EDGE_CURVE('',#32344,#32345,#20238,.T.);
#40291=EDGE_CURVE('',#32346,#32345,#6713,.T.);
#40292=EDGE_CURVE('',#32346,#32340,#20239,.T.);
#40293=EDGE_CURVE('',#32347,#32348,#20240,.T.);
#40294=EDGE_CURVE('',#32348,#32349,#3477,.T.);
#40295=EDGE_CURVE('',#32350,#32349,#6714,.T.);
#40296=EDGE_CURVE('',#32350,#32351,#3478,.T.);
#40297=EDGE_CURVE('',#32351,#32352,#20241,.T.);
#40298=EDGE_CURVE('',#32353,#32352,#6715,.T.);
#40299=EDGE_CURVE('',#32353,#32354,#20242,.T.);
#40300=EDGE_CURVE('',#32347,#32354,#6716,.T.);
#40301=EDGE_CURVE('',#32355,#32356,#6717,.T.);
#40302=EDGE_CURVE('',#32357,#32356,#3479,.T.);
#40303=EDGE_CURVE('',#32358,#32357,#20243,.T.);
#40304=EDGE_CURVE('',#32358,#32359,#6718,.T.);
#40305=EDGE_CURVE('',#32360,#32359,#20244,.T.);
#40306=EDGE_CURVE('',#32360,#32361,#6719,.T.);
#40307=EDGE_CURVE('',#32362,#32361,#20245,.T.);
#40308=EDGE_CURVE('',#32355,#32362,#3480,.T.);
#40309=EDGE_CURVE('',#32363,#32364,#6720,.T.);
#40310=EDGE_CURVE('',#32365,#32364,#20246,.T.);
#40311=EDGE_CURVE('',#32365,#32363,#6721,.T.);
#40312=EDGE_CURVE('',#32366,#32367,#6722,.T.);
#40313=EDGE_CURVE('',#32368,#32367,#3481,.T.);
#40314=EDGE_CURVE('',#32369,#32368,#20247,.T.);
#40315=EDGE_CURVE('',#32369,#32370,#6723,.T.);
#40316=EDGE_CURVE('',#32371,#32370,#20248,.T.);
#40317=EDGE_CURVE('',#32371,#32372,#6724,.T.);
#40318=EDGE_CURVE('',#32373,#32372,#20249,.T.);
#40319=EDGE_CURVE('',#32366,#32373,#3482,.T.);
#40320=EDGE_CURVE('',#32374,#32375,#6725,.T.);
#40321=EDGE_CURVE('',#32376,#32375,#20250,.T.);
#40322=EDGE_CURVE('',#32376,#32377,#6726,.T.);
#40323=EDGE_CURVE('',#32378,#32377,#20251,.T.);
#40324=EDGE_CURVE('',#32378,#32379,#6727,.T.);
#40325=EDGE_CURVE('',#32380,#32379,#20252,.T.);
#40326=EDGE_CURVE('',#32380,#32381,#6728,.T.);
#40327=EDGE_CURVE('',#32374,#32381,#20253,.T.);
#40328=EDGE_CURVE('',#32382,#32383,#6729,.T.);
#40329=EDGE_CURVE('',#32384,#32383,#20254,.T.);
#40330=EDGE_CURVE('',#32384,#32385,#6730,.T.);
#40331=EDGE_CURVE('',#32386,#32385,#20255,.T.);
#40332=EDGE_CURVE('',#32386,#32387,#6731,.T.);
#40333=EDGE_CURVE('',#32388,#32387,#20256,.T.);
#40334=EDGE_CURVE('',#32388,#32389,#6732,.T.);
#40335=EDGE_CURVE('',#32382,#32389,#20257,.T.);
#40336=EDGE_CURVE('',#32390,#32391,#6733,.T.);
#40337=EDGE_CURVE('',#32392,#32391,#20258,.T.);
#40338=EDGE_CURVE('',#32392,#32393,#6734,.T.);
#40339=EDGE_CURVE('',#32394,#32393,#20259,.T.);
#40340=EDGE_CURVE('',#32394,#32395,#6735,.T.);
#40341=EDGE_CURVE('',#32396,#32395,#20260,.T.);
#40342=EDGE_CURVE('',#32396,#32397,#6736,.T.);
#40343=EDGE_CURVE('',#32390,#32397,#20261,.T.);
#40344=EDGE_CURVE('',#32398,#32399,#6737,.T.);
#40345=EDGE_CURVE('',#32400,#32399,#20262,.T.);
#40346=EDGE_CURVE('',#32400,#32401,#6738,.T.);
#40347=EDGE_CURVE('',#32402,#32401,#20263,.T.);
#40348=EDGE_CURVE('',#32402,#32403,#6739,.T.);
#40349=EDGE_CURVE('',#32404,#32403,#20264,.T.);
#40350=EDGE_CURVE('',#32404,#32405,#6740,.T.);
#40351=EDGE_CURVE('',#32398,#32405,#20265,.T.);
#40352=EDGE_CURVE('',#32406,#32407,#6741,.T.);
#40353=EDGE_CURVE('',#32408,#32407,#20266,.T.);
#40354=EDGE_CURVE('',#32408,#32409,#6742,.T.);
#40355=EDGE_CURVE('',#32410,#32409,#20267,.T.);
#40356=EDGE_CURVE('',#32410,#32411,#6743,.T.);
#40357=EDGE_CURVE('',#32412,#32411,#20268,.T.);
#40358=EDGE_CURVE('',#32412,#32413,#6744,.T.);
#40359=EDGE_CURVE('',#32406,#32413,#20269,.T.);
#40360=EDGE_CURVE('',#32414,#32415,#6745,.T.);
#40361=EDGE_CURVE('',#32416,#32415,#20270,.T.);
#40362=EDGE_CURVE('',#32416,#32417,#6746,.T.);
#40363=EDGE_CURVE('',#32418,#32417,#20271,.T.);
#40364=EDGE_CURVE('',#32418,#32419,#6747,.T.);
#40365=EDGE_CURVE('',#32420,#32419,#20272,.T.);
#40366=EDGE_CURVE('',#32420,#32421,#6748,.T.);
#40367=EDGE_CURVE('',#32414,#32421,#20273,.T.);
#40368=EDGE_CURVE('',#32422,#32423,#6749,.T.);
#40369=EDGE_CURVE('',#32424,#32423,#20274,.T.);
#40370=EDGE_CURVE('',#32424,#32425,#6750,.T.);
#40371=EDGE_CURVE('',#32426,#32425,#20275,.T.);
#40372=EDGE_CURVE('',#32426,#32427,#6751,.T.);
#40373=EDGE_CURVE('',#32428,#32427,#20276,.T.);
#40374=EDGE_CURVE('',#32428,#32429,#6752,.T.);
#40375=EDGE_CURVE('',#32422,#32429,#20277,.T.);
#40376=EDGE_CURVE('',#32430,#32431,#6753,.T.);
#40377=EDGE_CURVE('',#32432,#32431,#20278,.T.);
#40378=EDGE_CURVE('',#32432,#32433,#6754,.T.);
#40379=EDGE_CURVE('',#32434,#32433,#20279,.T.);
#40380=EDGE_CURVE('',#32434,#32435,#6755,.T.);
#40381=EDGE_CURVE('',#32436,#32435,#20280,.T.);
#40382=EDGE_CURVE('',#32436,#32437,#6756,.T.);
#40383=EDGE_CURVE('',#32430,#32437,#20281,.T.);
#40384=EDGE_CURVE('',#32438,#32439,#6757,.T.);
#40385=EDGE_CURVE('',#32440,#32439,#20282,.T.);
#40386=EDGE_CURVE('',#32440,#32441,#6758,.T.);
#40387=EDGE_CURVE('',#32442,#32441,#20283,.T.);
#40388=EDGE_CURVE('',#32442,#32443,#6759,.T.);
#40389=EDGE_CURVE('',#32444,#32443,#20284,.T.);
#40390=EDGE_CURVE('',#32444,#32445,#6760,.T.);
#40391=EDGE_CURVE('',#32438,#32445,#20285,.T.);
#40392=EDGE_CURVE('',#32446,#32447,#6761,.T.);
#40393=EDGE_CURVE('',#32448,#32447,#20286,.T.);
#40394=EDGE_CURVE('',#32448,#32449,#6762,.T.);
#40395=EDGE_CURVE('',#32450,#32449,#20287,.T.);
#40396=EDGE_CURVE('',#32450,#32451,#6763,.T.);
#40397=EDGE_CURVE('',#32452,#32451,#20288,.T.);
#40398=EDGE_CURVE('',#32452,#32453,#6764,.T.);
#40399=EDGE_CURVE('',#32446,#32453,#20289,.T.);
#40400=EDGE_CURVE('',#32454,#32455,#6765,.T.);
#40401=EDGE_CURVE('',#32456,#32455,#20290,.T.);
#40402=EDGE_CURVE('',#32456,#32457,#6766,.T.);
#40403=EDGE_CURVE('',#32458,#32457,#20291,.T.);
#40404=EDGE_CURVE('',#32458,#32459,#6767,.T.);
#40405=EDGE_CURVE('',#32460,#32459,#20292,.T.);
#40406=EDGE_CURVE('',#32460,#32461,#6768,.T.);
#40407=EDGE_CURVE('',#32454,#32461,#20293,.T.);
#40408=EDGE_CURVE('',#32462,#32463,#6769,.T.);
#40409=EDGE_CURVE('',#32464,#32463,#20294,.T.);
#40410=EDGE_CURVE('',#32464,#32465,#6770,.T.);
#40411=EDGE_CURVE('',#32466,#32465,#20295,.T.);
#40412=EDGE_CURVE('',#32466,#32467,#6771,.T.);
#40413=EDGE_CURVE('',#32468,#32467,#20296,.T.);
#40414=EDGE_CURVE('',#32468,#32469,#6772,.T.);
#40415=EDGE_CURVE('',#32462,#32469,#20297,.T.);
#40416=EDGE_CURVE('',#32470,#32471,#6773,.T.);
#40417=EDGE_CURVE('',#32472,#32471,#20298,.T.);
#40418=EDGE_CURVE('',#32472,#32473,#6774,.T.);
#40419=EDGE_CURVE('',#32474,#32473,#20299,.T.);
#40420=EDGE_CURVE('',#32474,#32475,#6775,.T.);
#40421=EDGE_CURVE('',#32476,#32475,#20300,.T.);
#40422=EDGE_CURVE('',#32476,#32477,#6776,.T.);
#40423=EDGE_CURVE('',#32470,#32477,#20301,.T.);
#40424=EDGE_CURVE('',#32478,#32479,#20302,.T.);
#40425=EDGE_CURVE('',#32478,#32480,#6777,.T.);
#40426=EDGE_CURVE('',#32481,#32480,#20303,.T.);
#40427=EDGE_CURVE('',#32481,#32482,#6778,.T.);
#40428=EDGE_CURVE('',#32483,#32482,#20304,.T.);
#40429=EDGE_CURVE('',#32484,#32483,#3483,.T.);
#40430=EDGE_CURVE('',#32484,#32485,#6779,.T.);
#40431=EDGE_CURVE('',#32479,#32485,#3484,.T.);
#40432=EDGE_CURVE('',#32486,#32487,#6780,.T.);
#40433=EDGE_CURVE('',#32487,#32488,#20305,.T.);
#40434=EDGE_CURVE('',#32488,#32489,#6781,.T.);
#40435=EDGE_CURVE('',#32489,#32490,#20306,.T.);
#40436=EDGE_CURVE('',#32490,#32491,#6782,.T.);
#40437=EDGE_CURVE('',#32491,#32492,#20307,.T.);
#40438=EDGE_CURVE('',#32493,#32492,#6783,.T.);
#40439=EDGE_CURVE('',#32493,#32486,#20308,.T.);
#40440=EDGE_CURVE('',#32494,#32495,#6784,.T.);
#40441=EDGE_CURVE('',#32495,#32496,#20309,.T.);
#40442=EDGE_CURVE('',#32497,#32496,#6785,.T.);
#40443=EDGE_CURVE('',#32497,#32498,#20310,.T.);
#40444=EDGE_CURVE('',#32498,#32499,#6786,.T.);
#40445=EDGE_CURVE('',#32500,#32499,#20311,.T.);
#40446=EDGE_CURVE('',#32500,#32501,#6787,.T.);
#40447=EDGE_CURVE('',#32494,#32501,#20312,.T.);
#40448=EDGE_CURVE('',#32502,#32503,#6788,.T.);
#40449=EDGE_CURVE('',#32503,#32504,#20313,.T.);
#40450=EDGE_CURVE('',#32505,#32504,#6789,.T.);
#40451=EDGE_CURVE('',#32505,#32506,#20314,.T.);
#40452=EDGE_CURVE('',#32506,#32507,#6790,.T.);
#40453=EDGE_CURVE('',#32508,#32507,#20315,.T.);
#40454=EDGE_CURVE('',#32508,#32509,#6791,.T.);
#40455=EDGE_CURVE('',#32502,#32509,#20316,.T.);
#40456=EDGE_CURVE('',#32510,#32511,#6792,.T.);
#40457=EDGE_CURVE('',#32511,#32512,#20317,.T.);
#40458=EDGE_CURVE('',#32513,#32512,#6793,.T.);
#40459=EDGE_CURVE('',#32513,#32514,#20318,.T.);
#40460=EDGE_CURVE('',#32514,#32515,#6794,.T.);
#40461=EDGE_CURVE('',#32516,#32515,#20319,.T.);
#40462=EDGE_CURVE('',#32516,#32517,#6795,.T.);
#40463=EDGE_CURVE('',#32510,#32517,#20320,.T.);
#40464=EDGE_CURVE('',#32518,#32519,#6796,.T.);
#40465=EDGE_CURVE('',#32519,#32520,#20321,.T.);
#40466=EDGE_CURVE('',#32521,#32520,#6797,.T.);
#40467=EDGE_CURVE('',#32521,#32522,#20322,.T.);
#40468=EDGE_CURVE('',#32522,#32523,#6798,.T.);
#40469=EDGE_CURVE('',#32524,#32523,#20323,.T.);
#40470=EDGE_CURVE('',#32524,#32525,#6799,.T.);
#40471=EDGE_CURVE('',#32518,#32525,#20324,.T.);
#40472=EDGE_CURVE('',#32526,#32527,#6800,.T.);
#40473=EDGE_CURVE('',#32527,#32528,#28406,.T.);
#40474=EDGE_CURVE('',#32528,#32529,#20325,.T.);
#40475=EDGE_CURVE('',#32530,#32529,#6801,.T.);
#40476=EDGE_CURVE('',#32530,#32531,#20326,.T.);
#40477=EDGE_CURVE('',#32531,#32532,#6802,.T.);
#40478=EDGE_CURVE('',#32533,#32532,#20327,.T.);
#40479=EDGE_CURVE('',#32533,#32534,#6803,.T.);
#40480=EDGE_CURVE('',#32535,#32534,#20328,.T.);
#40481=EDGE_CURVE('',#32526,#32535,#28407,.T.);
#40482=EDGE_CURVE('',#32536,#32537,#28408,.T.);
#40483=EDGE_CURVE('',#32538,#32536,#6804,.T.);
#40484=EDGE_CURVE('',#32538,#32539,#28409,.T.);
#40485=EDGE_CURVE('',#32539,#32540,#20329,.T.);
#40486=EDGE_CURVE('',#32541,#32540,#6805,.T.);
#40487=EDGE_CURVE('',#32541,#32542,#20330,.T.);
#40488=EDGE_CURVE('',#32543,#32542,#6806,.T.);
#40489=EDGE_CURVE('',#32544,#32543,#20331,.T.);
#40490=EDGE_CURVE('',#32544,#32545,#6807,.T.);
#40491=EDGE_CURVE('',#32537,#32545,#20332,.T.);
#40492=EDGE_CURVE('',#32546,#32547,#20333,.T.);
#40493=EDGE_CURVE('',#32548,#32546,#6808,.T.);
#40494=EDGE_CURVE('',#32548,#32549,#20334,.T.);
#40495=EDGE_CURVE('',#32550,#32549,#6809,.T.);
#40496=EDGE_CURVE('',#32550,#32551,#20335,.T.);
#40497=EDGE_CURVE('',#32552,#32551,#6810,.T.);
#40498=EDGE_CURVE('',#32553,#32552,#20336,.T.);
#40499=EDGE_CURVE('',#32553,#32547,#6811,.T.);
#40500=EDGE_CURVE('',#32554,#32555,#20337,.T.);
#40501=EDGE_CURVE('',#32556,#32554,#6812,.T.);
#40502=EDGE_CURVE('',#32556,#32557,#20338,.T.);
#40503=EDGE_CURVE('',#32558,#32557,#6813,.T.);
#40504=EDGE_CURVE('',#32558,#32559,#20339,.T.);
#40505=EDGE_CURVE('',#32560,#32559,#6814,.T.);
#40506=EDGE_CURVE('',#32561,#32560,#20340,.T.);
#40507=EDGE_CURVE('',#32561,#32555,#6815,.T.);
#40508=EDGE_CURVE('',#32562,#32563,#20341,.T.);
#40509=EDGE_CURVE('',#32564,#32562,#6816,.T.);
#40510=EDGE_CURVE('',#32564,#32565,#20342,.T.);
#40511=EDGE_CURVE('',#32566,#32565,#6817,.T.);
#40512=EDGE_CURVE('',#32566,#32567,#20343,.T.);
#40513=EDGE_CURVE('',#32568,#32567,#6818,.T.);
#40514=EDGE_CURVE('',#32569,#32568,#20344,.T.);
#40515=EDGE_CURVE('',#32569,#32563,#6819,.T.);
#40516=EDGE_CURVE('',#32570,#32571,#20345,.T.);
#40517=EDGE_CURVE('',#32572,#32570,#6820,.T.);
#40518=EDGE_CURVE('',#32572,#32573,#20346,.T.);
#40519=EDGE_CURVE('',#32574,#32573,#6821,.T.);
#40520=EDGE_CURVE('',#32574,#32575,#20347,.T.);
#40521=EDGE_CURVE('',#32576,#32575,#6822,.T.);
#40522=EDGE_CURVE('',#32577,#32576,#20348,.T.);
#40523=EDGE_CURVE('',#32577,#32571,#6823,.T.);
#40524=EDGE_CURVE('',#32578,#32579,#20349,.T.);
#40525=EDGE_CURVE('',#32579,#32580,#6824,.T.);
#40526=EDGE_CURVE('',#32581,#32580,#20350,.T.);
#40527=EDGE_CURVE('',#32581,#32582,#6825,.T.);
#40528=EDGE_CURVE('',#32582,#32583,#20351,.T.);
#40529=EDGE_CURVE('',#32584,#32583,#6826,.T.);
#40530=EDGE_CURVE('',#32584,#32585,#20352,.T.);
#40531=EDGE_CURVE('',#32578,#32585,#6827,.T.);
#40532=EDGE_CURVE('',#32586,#32587,#20353,.T.);
#40533=EDGE_CURVE('',#32587,#32588,#6828,.T.);
#40534=EDGE_CURVE('',#32589,#32588,#20354,.T.);
#40535=EDGE_CURVE('',#32589,#32590,#6829,.T.);
#40536=EDGE_CURVE('',#32590,#32591,#20355,.T.);
#40537=EDGE_CURVE('',#32592,#32591,#6830,.T.);
#40538=EDGE_CURVE('',#32592,#32593,#20356,.T.);
#40539=EDGE_CURVE('',#32586,#32593,#6831,.T.);
#40540=EDGE_CURVE('',#32594,#32595,#20357,.T.);
#40541=EDGE_CURVE('',#32595,#32596,#6832,.T.);
#40542=EDGE_CURVE('',#32597,#32596,#20358,.T.);
#40543=EDGE_CURVE('',#32597,#32598,#6833,.T.);
#40544=EDGE_CURVE('',#32598,#32599,#20359,.T.);
#40545=EDGE_CURVE('',#32600,#32599,#6834,.T.);
#40546=EDGE_CURVE('',#32600,#32601,#20360,.T.);
#40547=EDGE_CURVE('',#32594,#32601,#6835,.T.);
#40548=EDGE_CURVE('',#32602,#32603,#20361,.T.);
#40549=EDGE_CURVE('',#32603,#32604,#6836,.T.);
#40550=EDGE_CURVE('',#32605,#32604,#20362,.T.);
#40551=EDGE_CURVE('',#32605,#32606,#6837,.T.);
#40552=EDGE_CURVE('',#32606,#32607,#20363,.T.);
#40553=EDGE_CURVE('',#32608,#32607,#6838,.T.);
#40554=EDGE_CURVE('',#32608,#32609,#20364,.T.);
#40555=EDGE_CURVE('',#32602,#32609,#6839,.T.);
#40556=EDGE_CURVE('',#32610,#32611,#20365,.T.);
#40557=EDGE_CURVE('',#32611,#32612,#6840,.T.);
#40558=EDGE_CURVE('',#32613,#32612,#20366,.T.);
#40559=EDGE_CURVE('',#32613,#32614,#6841,.T.);
#40560=EDGE_CURVE('',#32614,#32615,#20367,.T.);
#40561=EDGE_CURVE('',#32616,#32615,#6842,.T.);
#40562=EDGE_CURVE('',#32616,#32617,#20368,.T.);
#40563=EDGE_CURVE('',#32610,#32617,#6843,.T.);
#40564=EDGE_CURVE('',#32618,#32619,#20369,.T.);
#40565=EDGE_CURVE('',#32619,#32620,#6844,.T.);
#40566=EDGE_CURVE('',#32621,#32620,#20370,.T.);
#40567=EDGE_CURVE('',#32621,#32622,#6845,.T.);
#40568=EDGE_CURVE('',#32622,#32623,#20371,.T.);
#40569=EDGE_CURVE('',#32624,#32623,#6846,.T.);
#40570=EDGE_CURVE('',#32624,#32625,#20372,.T.);
#40571=EDGE_CURVE('',#32618,#32625,#6847,.T.);
#40572=EDGE_CURVE('',#30025,#32493,#20373,.T.);
#40573=EDGE_CURVE('',#30026,#32492,#20374,.T.);
#40574=EDGE_CURVE('',#30024,#32486,#20375,.T.);
#40575=EDGE_CURVE('',#29890,#32587,#20376,.T.);
#40576=EDGE_CURVE('',#29891,#32586,#20377,.T.);
#40577=EDGE_CURVE('',#29886,#32590,#20378,.T.);
#40578=EDGE_CURVE('',#29887,#32591,#20379,.T.);
#40579=EDGE_CURVE('',#29892,#32593,#20380,.T.);
#40580=EDGE_CURVE('',#29893,#32592,#20381,.T.);
#40581=EDGE_CURVE('',#29878,#31179,#20382,.T.);
#40582=EDGE_CURVE('',#29879,#31180,#20383,.T.);
#40583=EDGE_CURVE('',#29885,#31181,#20384,.T.);
#40584=EDGE_CURVE('',#29884,#31182,#20385,.T.);
#40585=EDGE_CURVE('',#29874,#32619,#20386,.T.);
#40586=EDGE_CURVE('',#29875,#32618,#20387,.T.);
#40587=EDGE_CURVE('',#29870,#32622,#20388,.T.);
#40588=EDGE_CURVE('',#29871,#32623,#20389,.T.);
#40589=EDGE_CURVE('',#29876,#32625,#20390,.T.);
#40590=EDGE_CURVE('',#29877,#32624,#20391,.T.);
#40591=EDGE_CURVE('',#29866,#32611,#20392,.T.);
#40592=EDGE_CURVE('',#29867,#32610,#20393,.T.);
#40593=EDGE_CURVE('',#29862,#32614,#20394,.T.);
#40594=EDGE_CURVE('',#29863,#32615,#20395,.T.);
#40595=EDGE_CURVE('',#29868,#32617,#20396,.T.);
#40596=EDGE_CURVE('',#29869,#32616,#20397,.T.);
#40597=EDGE_CURVE('',#29858,#32603,#20398,.T.);
#40598=EDGE_CURVE('',#29859,#32602,#20399,.T.);
#40599=EDGE_CURVE('',#29854,#32606,#20400,.T.);
#40600=EDGE_CURVE('',#29855,#32607,#20401,.T.);
#40601=EDGE_CURVE('',#29860,#32609,#20402,.T.);
#40602=EDGE_CURVE('',#29861,#32608,#20403,.T.);
#40603=EDGE_CURVE('',#29842,#32595,#20404,.T.);
#40604=EDGE_CURVE('',#29843,#32594,#20405,.T.);
#40605=EDGE_CURVE('',#29838,#32598,#20406,.T.);
#40606=EDGE_CURVE('',#29839,#32599,#20407,.T.);
#40607=EDGE_CURVE('',#29844,#32601,#20408,.T.);
#40608=EDGE_CURVE('',#29845,#32600,#20409,.T.);
#40609=EDGE_CURVE('',#29850,#32579,#20410,.T.);
#40610=EDGE_CURVE('',#29851,#32578,#20411,.T.);
#40611=EDGE_CURVE('',#29846,#32582,#20412,.T.);
#40612=EDGE_CURVE('',#29847,#32583,#20413,.T.);
#40613=EDGE_CURVE('',#29852,#32585,#20414,.T.);
#40614=EDGE_CURVE('',#29853,#32584,#20415,.T.);
#40615=EDGE_CURVE('',#29812,#32570,#20416,.T.);
#40616=EDGE_CURVE('',#29811,#32572,#20417,.T.);
#40617=EDGE_CURVE('',#29810,#32573,#20418,.T.);
#40618=EDGE_CURVE('',#29809,#32574,#20419,.T.);
#40619=EDGE_CURVE('',#29808,#32575,#20420,.T.);
#40620=EDGE_CURVE('',#29807,#32576,#20421,.T.);
#40621=EDGE_CURVE('',#30015,#31302,#20422,.T.);
#40622=EDGE_CURVE('',#30014,#31301,#20423,.T.);
#40623=EDGE_CURVE('',#30021,#31303,#20424,.T.);
#40624=EDGE_CURVE('',#30020,#31304,#20425,.T.);
#40625=EDGE_CURVE('',#30019,#31305,#20426,.T.);
#40626=EDGE_CURVE('',#30018,#31306,#20427,.T.);
#40627=EDGE_CURVE('',#30017,#31307,#20428,.T.);
#40628=EDGE_CURVE('',#30016,#31308,#20429,.T.);
#40629=EDGE_CURVE('',#30007,#31294,#20430,.T.);
#40630=EDGE_CURVE('',#30006,#31293,#20431,.T.);
#40631=EDGE_CURVE('',#30013,#31295,#20432,.T.);
#40632=EDGE_CURVE('',#30012,#31296,#20433,.T.);
#40633=EDGE_CURVE('',#30011,#31297,#20434,.T.);
#40634=EDGE_CURVE('',#30010,#31298,#20435,.T.);
#40635=EDGE_CURVE('',#30009,#31299,#20436,.T.);
#40636=EDGE_CURVE('',#30008,#31300,#20437,.T.);
#40637=EDGE_CURVE('',#31313,#29917,#20438,.T.);
#40638=EDGE_CURVE('',#29916,#31314,#20439,.T.);
#40639=EDGE_CURVE('',#29915,#31315,#20440,.T.);
#40640=EDGE_CURVE('',#29914,#31316,#20441,.T.);
#40641=EDGE_CURVE('',#29913,#31309,#20442,.T.);
#40642=EDGE_CURVE('',#29912,#31310,#20443,.T.);
#40643=EDGE_CURVE('',#29999,#31286,#20444,.T.);
#40644=EDGE_CURVE('',#29998,#31285,#20445,.T.);
#40645=EDGE_CURVE('',#30005,#31287,#20446,.T.);
#40646=EDGE_CURVE('',#30004,#31288,#20447,.T.);
#40647=EDGE_CURVE('',#30003,#31289,#20448,.T.);
#40648=EDGE_CURVE('',#30002,#31290,#20449,.T.);
#40649=EDGE_CURVE('',#30001,#31291,#20450,.T.);
#40650=EDGE_CURVE('',#30000,#31292,#20451,.T.);
#40651=EDGE_CURVE('',#29991,#31278,#20452,.T.);
#40652=EDGE_CURVE('',#29990,#31277,#20453,.T.);
#40653=EDGE_CURVE('',#29997,#31279,#20454,.T.);
#40654=EDGE_CURVE('',#29996,#31280,#20455,.T.);
#40655=EDGE_CURVE('',#29995,#31281,#20456,.T.);
#40656=EDGE_CURVE('',#29994,#31282,#20457,.T.);
#40657=EDGE_CURVE('',#29993,#31283,#20458,.T.);
#40658=EDGE_CURVE('',#29992,#31284,#20459,.T.);
#40659=EDGE_CURVE('',#29983,#31270,#20460,.T.);
#40660=EDGE_CURVE('',#29982,#31269,#20461,.T.);
#40661=EDGE_CURVE('',#29989,#31271,#20462,.T.);
#40662=EDGE_CURVE('',#29988,#31272,#20463,.T.);
#40663=EDGE_CURVE('',#29987,#31273,#20464,.T.);
#40664=EDGE_CURVE('',#29986,#31274,#20465,.T.);
#40665=EDGE_CURVE('',#29985,#31275,#20466,.T.);
#40666=EDGE_CURVE('',#29984,#31276,#20467,.T.);
#40667=EDGE_CURVE('',#29820,#32562,#20468,.T.);
#40668=EDGE_CURVE('',#29819,#32564,#20469,.T.);
#40669=EDGE_CURVE('',#29818,#32565,#20470,.T.);
#40670=EDGE_CURVE('',#29817,#32566,#20471,.T.);
#40671=EDGE_CURVE('',#29816,#32567,#20472,.T.);
#40672=EDGE_CURVE('',#29815,#32568,#20473,.T.);
#40673=EDGE_CURVE('',#29975,#31262,#20474,.T.);
#40674=EDGE_CURVE('',#29974,#31261,#20475,.T.);
#40675=EDGE_CURVE('',#29981,#31263,#20476,.T.);
#40676=EDGE_CURVE('',#29980,#31264,#20477,.T.);
#40677=EDGE_CURVE('',#29979,#31265,#20478,.T.);
#40678=EDGE_CURVE('',#29978,#31266,#20479,.T.);
#40679=EDGE_CURVE('',#29977,#31267,#20480,.T.);
#40680=EDGE_CURVE('',#29976,#31268,#20481,.T.);
#40681=EDGE_CURVE('',#29967,#31254,#20482,.T.);
#40682=EDGE_CURVE('',#29966,#31253,#20483,.T.);
#40683=EDGE_CURVE('',#29973,#31255,#20484,.T.);
#40684=EDGE_CURVE('',#29972,#31256,#20485,.T.);
#40685=EDGE_CURVE('',#29971,#31257,#20486,.T.);
#40686=EDGE_CURVE('',#29970,#31258,#20487,.T.);
#40687=EDGE_CURVE('',#29969,#31259,#20488,.T.);
#40688=EDGE_CURVE('',#29968,#31260,#20489,.T.);
#40689=EDGE_CURVE('',#31199,#29909,#20490,.T.);
#40690=EDGE_CURVE('',#29908,#31200,#20491,.T.);
#40691=EDGE_CURVE('',#29907,#31201,#20492,.T.);
#40692=EDGE_CURVE('',#29906,#31202,#20493,.T.);
#40693=EDGE_CURVE('',#29905,#31203,#20494,.T.);
#40694=EDGE_CURVE('',#29904,#31204,#20495,.T.);
#40695=EDGE_CURVE('',#29959,#31246,#20496,.T.);
#40696=EDGE_CURVE('',#29958,#31245,#20497,.T.);
#40697=EDGE_CURVE('',#29965,#31247,#20498,.T.);
#40698=EDGE_CURVE('',#29964,#31248,#20499,.T.);
#40699=EDGE_CURVE('',#29963,#31249,#20500,.T.);
#40700=EDGE_CURVE('',#29962,#31250,#20501,.T.);
#40701=EDGE_CURVE('',#29961,#31251,#20502,.T.);
#40702=EDGE_CURVE('',#29960,#31252,#20503,.T.);
#40703=EDGE_CURVE('',#29951,#31238,#20504,.T.);
#40704=EDGE_CURVE('',#29950,#31237,#20505,.T.);
#40705=EDGE_CURVE('',#29957,#31239,#20506,.T.);
#40706=EDGE_CURVE('',#29956,#31240,#20507,.T.);
#40707=EDGE_CURVE('',#29955,#31241,#20508,.T.);
#40708=EDGE_CURVE('',#29954,#31242,#20509,.T.);
#40709=EDGE_CURVE('',#29953,#31243,#20510,.T.);
#40710=EDGE_CURVE('',#29952,#31244,#20511,.T.);
#40711=EDGE_CURVE('',#29828,#32554,#20512,.T.);
#40712=EDGE_CURVE('',#29827,#32556,#20513,.T.);
#40713=EDGE_CURVE('',#29826,#32557,#20514,.T.);
#40714=EDGE_CURVE('',#29825,#32558,#20515,.T.);
#40715=EDGE_CURVE('',#29824,#32559,#20516,.T.);
#40716=EDGE_CURVE('',#29823,#32560,#20517,.T.);
#40717=EDGE_CURVE('',#29943,#31230,#20518,.T.);
#40718=EDGE_CURVE('',#29942,#31229,#20519,.T.);
#40719=EDGE_CURVE('',#29949,#31231,#20520,.T.);
#40720=EDGE_CURVE('',#29948,#31232,#20521,.T.);
#40721=EDGE_CURVE('',#29947,#31233,#20522,.T.);
#40722=EDGE_CURVE('',#29946,#31234,#20523,.T.);
#40723=EDGE_CURVE('',#29945,#31235,#20524,.T.);
#40724=EDGE_CURVE('',#29944,#31236,#20525,.T.);
#40725=EDGE_CURVE('',#29935,#31222,#20526,.T.);
#40726=EDGE_CURVE('',#29934,#31221,#20527,.T.);
#40727=EDGE_CURVE('',#29941,#31223,#20528,.T.);
#40728=EDGE_CURVE('',#29940,#31224,#20529,.T.);
#40729=EDGE_CURVE('',#29939,#31225,#20530,.T.);
#40730=EDGE_CURVE('',#29938,#31226,#20531,.T.);
#40731=EDGE_CURVE('',#29937,#31227,#20532,.T.);
#40732=EDGE_CURVE('',#29936,#31228,#20533,.T.);
#40733=EDGE_CURVE('',#31194,#32626,#3485,.T.);
#40734=EDGE_CURVE('',#32626,#31196,#20534,.T.);
#40735=EDGE_CURVE('',#31195,#32626,#20535,.T.);
#40736=EDGE_CURVE('',#29927,#31214,#20536,.T.);
#40737=EDGE_CURVE('',#29926,#31213,#20537,.T.);
#40738=EDGE_CURVE('',#29933,#31215,#20538,.T.);
#40739=EDGE_CURVE('',#29932,#31216,#20539,.T.);
#40740=EDGE_CURVE('',#29931,#31217,#20540,.T.);
#40741=EDGE_CURVE('',#29930,#31218,#20541,.T.);
#40742=EDGE_CURVE('',#29929,#31219,#20542,.T.);
#40743=EDGE_CURVE('',#29928,#31220,#20543,.T.);
#40744=EDGE_CURVE('',#29919,#31206,#20544,.T.);
#40745=EDGE_CURVE('',#29918,#31205,#20545,.T.);
#40746=EDGE_CURVE('',#29925,#31207,#20546,.T.);
#40747=EDGE_CURVE('',#29924,#31208,#20547,.T.);
#40748=EDGE_CURVE('',#29923,#31209,#20548,.T.);
#40749=EDGE_CURVE('',#29922,#31210,#20549,.T.);
#40750=EDGE_CURVE('',#29921,#31211,#20550,.T.);
#40751=EDGE_CURVE('',#29920,#31212,#20551,.T.);
#40752=EDGE_CURVE('',#31188,#29901,#20552,.T.);
#40753=EDGE_CURVE('',#29900,#31189,#20553,.T.);
#40754=EDGE_CURVE('',#29899,#31190,#20554,.T.);
#40755=EDGE_CURVE('',#29898,#31191,#20555,.T.);
#40756=EDGE_CURVE('',#29897,#31192,#20556,.T.);
#40757=EDGE_CURVE('',#29896,#31193,#20557,.T.);
#40758=EDGE_CURVE('',#29836,#32546,#20558,.T.);
#40759=EDGE_CURVE('',#29835,#32548,#20559,.T.);
#40760=EDGE_CURVE('',#29834,#32549,#20560,.T.);
#40761=EDGE_CURVE('',#29833,#32550,#20561,.T.);
#40762=EDGE_CURVE('',#29832,#32551,#20562,.T.);
#40763=EDGE_CURVE('',#29831,#32552,#20563,.T.);
#40764=EDGE_CURVE('',#32539,#29763,#20564,.T.);
#40765=EDGE_CURVE('',#29762,#32540,#20565,.T.);
#40766=EDGE_CURVE('',#29761,#32541,#20566,.T.);
#40767=EDGE_CURVE('',#29760,#32542,#20567,.T.);
#40768=EDGE_CURVE('',#29759,#32543,#20568,.T.);
#40769=EDGE_CURVE('',#29755,#32538,#20569,.T.);
#40770=EDGE_CURVE('',#29754,#32536,#20570,.T.);
#40771=EDGE_CURVE('',#29895,#31186,#20571,.T.);
#40772=EDGE_CURVE('',#31187,#29894,#20572,.T.);
#40773=EDGE_CURVE('',#31198,#29902,#20573,.T.);
#40774=EDGE_CURVE('',#29903,#31197,#20574,.T.);
#40775=EDGE_CURVE('',#29911,#31312,#20575,.T.);
#40776=EDGE_CURVE('',#31311,#29910,#20576,.T.);
#40777=EDGE_CURVE('',#31183,#29883,#20577,.T.);
#40778=EDGE_CURVE('',#31184,#29882,#20578,.T.);
#40779=EDGE_CURVE('',#30023,#32487,#20579,.T.);
#40780=EDGE_CURVE('',#29889,#32588,#20580,.T.);
#40781=EDGE_CURVE('',#29888,#32589,#20581,.T.);
#40782=EDGE_CURVE('',#29880,#31178,#20582,.T.);
#40783=EDGE_CURVE('',#29881,#31185,#3486,.T.);
#40784=EDGE_CURVE('',#29873,#32620,#20583,.T.);
#40785=EDGE_CURVE('',#29872,#32621,#20584,.T.);
#40786=EDGE_CURVE('',#29865,#32612,#20585,.T.);
#40787=EDGE_CURVE('',#29864,#32613,#20586,.T.);
#40788=EDGE_CURVE('',#29857,#32604,#20587,.T.);
#40789=EDGE_CURVE('',#29856,#32605,#20588,.T.);
#40790=EDGE_CURVE('',#29841,#32596,#20589,.T.);
#40791=EDGE_CURVE('',#29840,#32597,#20590,.T.);
#40792=EDGE_CURVE('',#29849,#32580,#20591,.T.);
#40793=EDGE_CURVE('',#29848,#32581,#20592,.T.);
#40794=EDGE_CURVE('',#29802,#32495,#20593,.T.);
#40795=EDGE_CURVE('',#29803,#32494,#20594,.T.);
#40796=EDGE_CURVE('',#29804,#32501,#20595,.T.);
#40797=EDGE_CURVE('',#29805,#32500,#20596,.T.);
#40798=EDGE_CURVE('',#29799,#32499,#20597,.T.);
#40799=EDGE_CURVE('',#29798,#32498,#20598,.T.);
#40800=EDGE_CURVE('',#30150,#31432,#20599,.T.);
#40801=EDGE_CURVE('',#30151,#31433,#20600,.T.);
#40802=EDGE_CURVE('',#30152,#31439,#20601,.T.);
#40803=EDGE_CURVE('',#30153,#31438,#20602,.T.);
#40804=EDGE_CURVE('',#30154,#31437,#20603,.T.);
#40805=EDGE_CURVE('',#30155,#31436,#20604,.T.);
#40806=EDGE_CURVE('',#30156,#31435,#20605,.T.);
#40807=EDGE_CURVE('',#30157,#31434,#20606,.T.);
#40808=EDGE_CURVE('',#30142,#31424,#20607,.T.);
#40809=EDGE_CURVE('',#30143,#31425,#20608,.T.);
#40810=EDGE_CURVE('',#30144,#31431,#20609,.T.);
#40811=EDGE_CURVE('',#30145,#31430,#20610,.T.);
#40812=EDGE_CURVE('',#30146,#31429,#20611,.T.);
#40813=EDGE_CURVE('',#30147,#31428,#20612,.T.);
#40814=EDGE_CURVE('',#30148,#31427,#20613,.T.);
#40815=EDGE_CURVE('',#30149,#31426,#20614,.T.);
#40816=EDGE_CURVE('',#30049,#31444,#20615,.T.);
#40817=EDGE_CURVE('',#31445,#30048,#20616,.T.);
#40818=EDGE_CURVE('',#30050,#31443,#20617,.T.);
#40819=EDGE_CURVE('',#30051,#31442,#20618,.T.);
#40820=EDGE_CURVE('',#30052,#31440,#20619,.T.);
#40821=EDGE_CURVE('',#30053,#31441,#20620,.T.);
```
