## Supplementary Material 4 for "De novo Powered Air-Purifying Respirator Design and Fabrication for Pandemic Response": Pelican Case PAPR Assembly.step (part 5 of 22)

```
#40822=EDGE_CURVE('',#30134,#31416,#20621,.T.);
#40823=EDGE_CURVE('',#30135,#31417,#20622,.T.);
#40824=EDGE_CURVE('',#30136,#31423,#20623,.T.);
#40825=EDGE_CURVE('',#30137,#31422,#20624,.T.);
#40826=EDGE_CURVE('',#30138,#31421,#20625,.T.);
#40827=EDGE_CURVE('',#30139,#31420,#20626,.T.);
#40828=EDGE_CURVE('',#30140,#31419,#20627,.T.);
#40829=EDGE_CURVE('',#30141,#31418,#20628,.T.);
#40830=EDGE_CURVE('',#30126,#31408,#20629,.T.);
#40831=EDGE_CURVE('',#30127,#31409,#20630,.T.);
#40832=EDGE_CURVE('',#30128,#31415,#20631,.T.);
#40833=EDGE_CURVE('',#30129,#31414,#20632,.T.);
#40834=EDGE_CURVE('',#30130,#31413,#20633,.T.);
#40835=EDGE_CURVE('',#30131,#31412,#20634,.T.);
#40836=EDGE_CURVE('',#30132,#31411,#20635,.T.);
#40837=EDGE_CURVE('',#30133,#31410,#20636,.T.);
#40838=EDGE_CURVE('',#30118,#31400,#20637,.T.);
#40839=EDGE_CURVE('',#30119,#31401,#20638,.T.);
#40840=EDGE_CURVE('',#30120,#31407,#20639,.T.);
#40841=EDGE_CURVE('',#30121,#31406,#20640,.T.);
#40842=EDGE_CURVE('',#30122,#31405,#20641,.T.);
#40843=EDGE_CURVE('',#30123,#31404,#20642,.T.);
#40844=EDGE_CURVE('',#30124,#31403,#20643,.T.);
#40845=EDGE_CURVE('',#30125,#31402,#20644,.T.);
#40846=EDGE_CURVE('',#29794,#32503,#20645,.T.);
#40847=EDGE_CURVE('',#29795,#32502,#20646,.T.);
#40848=EDGE_CURVE('',#29796,#32509,#20647,.T.);
#40849=EDGE_CURVE('',#29797,#32508,#20648,.T.);
#40850=EDGE_CURVE('',#29791,#32507,#20649,.T.);
#40851=EDGE_CURVE('',#29790,#32506,#20650,.T.);
#40852=EDGE_CURVE('',#30110,#31392,#20651,.T.);
#40853=EDGE_CURVE('',#30111,#31393,#20652,.T.);
#40854=EDGE_CURVE('',#30112,#31399,#20653,.T.);
#40855=EDGE_CURVE('',#30113,#31398,#20654,.T.);
#40856=EDGE_CURVE('',#30114,#31397,#20655,.T.);
#40857=EDGE_CURVE('',#30115,#31396,#20656,.T.);
#40858=EDGE_CURVE('',#30116,#31395,#20657,.T.);
#40859=EDGE_CURVE('',#30117,#31394,#20658,.T.);
#40860=EDGE_CURVE('',#30102,#31384,#20659,.T.);
#40861=EDGE_CURVE('',#30103,#31385,#20660,.T.);
#40862=EDGE_CURVE('',#30104,#31391,#20661,.T.);
#40863=EDGE_CURVE('',#30105,#31390,#20662,.T.);
#40864=EDGE_CURVE('',#30106,#31389,#20663,.T.);
#40865=EDGE_CURVE('',#30107,#31388,#20664,.T.);
#40866=EDGE_CURVE('',#30108,#31387,#20665,.T.);
#40867=EDGE_CURVE('',#30109,#31386,#20666,.T.);
#40868=EDGE_CURVE('',#30041,#31334,#20667,.T.);
#40869=EDGE_CURVE('',#31335,#30040,#20668,.T.);
#40870=EDGE_CURVE('',#30042,#31333,#20669,.T.);
#40871=EDGE_CURVE('',#30043,#31332,#20670,.T.);
#40872=EDGE_CURVE('',#30044,#31331,#20671,.T.);
#40873=EDGE_CURVE('',#30045,#31330,#20672,.T.);
#40874=EDGE_CURVE('',#30094,#31376,#20673,.T.);
#40875=EDGE_CURVE('',#30095,#31377,#20674,.T.);
#40876=EDGE_CURVE('',#30096,#31383,#20675,.T.);
#40877=EDGE_CURVE('',#30097,#31382,#20676,.T.);
#40878=EDGE_CURVE('',#30098,#31381,#20677,.T.);
#40879=EDGE_CURVE('',#30099,#31380,#20678,.T.);
#40880=EDGE_CURVE('',#30100,#31379,#20679,.T.);
#40881=EDGE_CURVE('',#30101,#31378,#20680,.T.);
#40882=EDGE_CURVE('',#30086,#31368,#20681,.T.);
#40883=EDGE_CURVE('',#30087,#31369,#20682,.T.);
#40884=EDGE_CURVE('',#30088,#31375,#20683,.T.);
#40885=EDGE_CURVE('',#30089,#31374,#20684,.T.);
#40886=EDGE_CURVE('',#30090,#31373,#20685,.T.);
#40887=EDGE_CURVE('',#30091,#31372,#20686,.T.);
#40888=EDGE_CURVE('',#30092,#31371,#20687,.T.);
#40889=EDGE_CURVE('',#30093,#31370,#20688,.T.);
#40890=EDGE_CURVE('',#29786,#32511,#20689,.T.);
#40891=EDGE_CURVE('',#29787,#32510,#20690,.T.);
#40892=EDGE_CURVE('',#29788,#32517,#20691,.T.);
#40893=EDGE_CURVE('',#29789,#32516,#20692,.T.);
#40894=EDGE_CURVE('',#29783,#32515,#20693,.T.);
#40895=EDGE_CURVE('',#29782,#32514,#20694,.T.);
#40896=EDGE_CURVE('',#30078,#31360,#20695,.T.);
#40897=EDGE_CURVE('',#30079,#31361,#20696,.T.);
#40898=EDGE_CURVE('',#30080,#31367,#20697,.T.);
#40899=EDGE_CURVE('',#30081,#31366,#20698,.T.);
#40900=EDGE_CURVE('',#30082,#31365,#20699,.T.);
#40901=EDGE_CURVE('',#30083,#31364,#20700,.T.);
#40902=EDGE_CURVE('',#30084,#31363,#20701,.T.);
#40903=EDGE_CURVE('',#30085,#31362,#20702,.T.);
#40904=EDGE_CURVE('',#30070,#31352,#20703,.T.);
#40905=EDGE_CURVE('',#30071,#31353,#20704,.T.);
#40906=EDGE_CURVE('',#30072,#31359,#20705,.T.);
#40907=EDGE_CURVE('',#30073,#31358,#20706,.T.);
#40908=EDGE_CURVE('',#30074,#31357,#20707,.T.);
#40909=EDGE_CURVE('',#30075,#31356,#20708,.T.);
#40910=EDGE_CURVE('',#30076,#31355,#20709,.T.);
#40911=EDGE_CURVE('',#30077,#31354,#20710,.T.);
#40912=EDGE_CURVE('',#31325,#32627,#3487,.T.);
#40913=EDGE_CURVE('',#32627,#31327,#20711,.T.);
#40914=EDGE_CURVE('',#31326,#32627,#20712,.T.);
#40915=EDGE_CURVE('',#30062,#31344,#20713,.T.);
#40916=EDGE_CURVE('',#30063,#31345,#20714,.T.);
#40917=EDGE_CURVE('',#30064,#31351,#20715,.T.);
#40918=EDGE_CURVE('',#30065,#31350,#20716,.T.);
#40919=EDGE_CURVE('',#30066,#31349,#20717,.T.);
#40920=EDGE_CURVE('',#30067,#31348,#20718,.T.);
#40921=EDGE_CURVE('',#30068,#31347,#20719,.T.);
#40922=EDGE_CURVE('',#30069,#31346,#20720,.T.);
#40923=EDGE_CURVE('',#30054,#31336,#20721,.T.);
#40924=EDGE_CURVE('',#30055,#31337,#20722,.T.);
#40925=EDGE_CURVE('',#30056,#31343,#20723,.T.);
#40926=EDGE_CURVE('',#30057,#31342,#20724,.T.);
#40927=EDGE_CURVE('',#30058,#31341,#20725,.T.);
#40928=EDGE_CURVE('',#30059,#31340,#20726,.T.);
#40929=EDGE_CURVE('',#30060,#31339,#20727,.T.);
#40930=EDGE_CURVE('',#30061,#31338,#20728,.T.);
#40931=EDGE_CURVE('',#30033,#31323,#20729,.T.);
#40932=EDGE_CURVE('',#31324,#30032,#20730,.T.);
#40933=EDGE_CURVE('',#30034,#31322,#20731,.T.);
#40934=EDGE_CURVE('',#30035,#31321,#20732,.T.);
#40935=EDGE_CURVE('',#30036,#31320,#20733,.T.);
#40936=EDGE_CURVE('',#30037,#31319,#20734,.T.);
#40937=EDGE_CURVE('',#29778,#32519,#20735,.T.);
#40938=EDGE_CURVE('',#29779,#32518,#20736,.T.);
#40939=EDGE_CURVE('',#29780,#32525,#20737,.T.);
#40940=EDGE_CURVE('',#29781,#32524,#20738,.T.);
#40941=EDGE_CURVE('',#29775,#32523,#20739,.T.);
#40942=EDGE_CURVE('',#29774,#32522,#20740,.T.);
#40943=EDGE_CURVE('',#29772,#32534,#20741,.T.);
#40944=EDGE_CURVE('',#32535,#29771,#20742,.T.);
#40945=EDGE_CURVE('',#29773,#32533,#20743,.T.);
#40946=EDGE_CURVE('',#29765,#32532,#20744,.T.);
#40947=EDGE_CURVE('',#29764,#32531,#20745,.T.);
#40948=EDGE_CURVE('',#29769,#32527,#20746,.T.);
#40949=EDGE_CURVE('',#29770,#32526,#20747,.T.);
#40950=EDGE_CURVE('',#31318,#30030,#20748,.T.);
#40951=EDGE_CURVE('',#30031,#31317,#20749,.T.);
#40952=EDGE_CURVE('',#30039,#31328,#20750,.T.);
#40953=EDGE_CURVE('',#31329,#30038,#20751,.T.);
#40954=EDGE_CURVE('',#31447,#30046,#20752,.T.);
#40955=EDGE_CURVE('',#30047,#31446,#20753,.T.);
#40956=EDGE_CURVE('',#30022,#32488,#20754,.T.);
#40957=EDGE_CURVE('',#30244,#31489,#20755,.T.);
#40958=EDGE_CURVE('',#30245,#31488,#20756,.T.);
#40959=EDGE_CURVE('',#30240,#31492,#20757,.T.);
#40960=EDGE_CURVE('',#30241,#31493,#20758,.T.);
#40961=EDGE_CURVE('',#30246,#31495,#20759,.T.);
#40962=EDGE_CURVE('',#30247,#31494,#20760,.T.);
#40963=EDGE_CURVE('',#30232,#31539,#20761,.T.);
#40964=EDGE_CURVE('',#30233,#31540,#20762,.T.);
#40965=EDGE_CURVE('',#30239,#31541,#20763,.T.);
#40966=EDGE_CURVE('',#30238,#31542,#20764,.T.);
#40967=EDGE_CURVE('',#30228,#31521,#20765,.T.);
#40968=EDGE_CURVE('',#30229,#31520,#20766,.T.);
#40969=EDGE_CURVE('',#30224,#31524,#20767,.T.);
#40970=EDGE_CURVE('',#30225,#31525,#20768,.T.);
#40971=EDGE_CURVE('',#30230,#31527,#20769,.T.);
#40972=EDGE_CURVE('',#30231,#31526,#20770,.T.);
#40973=EDGE_CURVE('',#30220,#31513,#20771,.T.);
#40974=EDGE_CURVE('',#30221,#31512,#20772,.T.);
#40975=EDGE_CURVE('',#30216,#31516,#20773,.T.);
#40976=EDGE_CURVE('',#30217,#31517,#20774,.T.);
#40977=EDGE_CURVE('',#30222,#31519,#20775,.T.);
#40978=EDGE_CURVE('',#30223,#31518,#20776,.T.);
#40979=EDGE_CURVE('',#30212,#31505,#20777,.T.);
#40980=EDGE_CURVE('',#30213,#31504,#20778,.T.);
#40981=EDGE_CURVE('',#30208,#31508,#20779,.T.);
#40982=EDGE_CURVE('',#30209,#31509,#20780,.T.);
#40983=EDGE_CURVE('',#30214,#31511,#20781,.T.);
#40984=EDGE_CURVE('',#30215,#31510,#20782,.T.);
#40985=EDGE_CURVE('',#30196,#31497,#20783,.T.);
#40986=EDGE_CURVE('',#30197,#31496,#20784,.T.);
#40987=EDGE_CURVE('',#30192,#31500,#20785,.T.);
#40988=EDGE_CURVE('',#30193,#31501,#20786,.T.);
#40989=EDGE_CURVE('',#30198,#31503,#20787,.T.);
#40990=EDGE_CURVE('',#30199,#31502,#20788,.T.);
#40991=EDGE_CURVE('',#30204,#31481,#20789,.T.);
#40992=EDGE_CURVE('',#30205,#31480,#20790,.T.);
#40993=EDGE_CURVE('',#30200,#31484,#20791,.T.);
#40994=EDGE_CURVE('',#30201,#31485,#20792,.T.);
#40995=EDGE_CURVE('',#30206,#31487,#20793,.T.);
#40996=EDGE_CURVE('',#30207,#31486,#20794,.T.);
#40997=EDGE_CURVE('',#29801,#32496,#20795,.T.);
#40998=EDGE_CURVE('',#29800,#32497,#20796,.T.);
#40999=EDGE_CURVE('',#30369,#31662,#20797,.T.);
#41000=EDGE_CURVE('',#30368,#31661,#20798,.T.);
#41001=EDGE_CURVE('',#30375,#31663,#20799,.T.);
#41002=EDGE_CURVE('',#30374,#31664,#20800,.T.);
#41003=EDGE_CURVE('',#30373,#31665,#20801,.T.);
#41004=EDGE_CURVE('',#30372,#31666,#20802,.T.);
#41005=EDGE_CURVE('',#30371,#31667,#20803,.T.);
#41006=EDGE_CURVE('',#30370,#31668,#20804,.T.);
#41007=EDGE_CURVE('',#30361,#31654,#20805,.T.);
#41008=EDGE_CURVE('',#30360,#31653,#20806,.T.);
#41009=EDGE_CURVE('',#30367,#31655,#20807,.T.);
#41010=EDGE_CURVE('',#30366,#31656,#20808,.T.);
#41011=EDGE_CURVE('',#30365,#31657,#20809,.T.);
#41012=EDGE_CURVE('',#30364,#31658,#20810,.T.);
#41013=EDGE_CURVE('',#30363,#31659,#20811,.T.);
#41014=EDGE_CURVE('',#30362,#31660,#20812,.T.);
#41015=EDGE_CURVE('',#31673,#30271,#20813,.T.);
#41016=EDGE_CURVE('',#30270,#31674,#20814,.T.);
#41017=EDGE_CURVE('',#30269,#31675,#20815,.T.);
#41018=EDGE_CURVE('',#30268,#31676,#20816,.T.);
#41019=EDGE_CURVE('',#30267,#31669,#20817,.T.);
#41020=EDGE_CURVE('',#30266,#31670,#20818,.T.);
#41021=EDGE_CURVE('',#30353,#31646,#20819,.T.);
#41022=EDGE_CURVE('',#30352,#31645,#20820,.T.);
#41023=EDGE_CURVE('',#30359,#31647,#20821,.T.);
#41024=EDGE_CURVE('',#30358,#31648,#20822,.T.);
#41025=EDGE_CURVE('',#30357,#31649,#20823,.T.);
#41026=EDGE_CURVE('',#30356,#31650,#20824,.T.);
#41027=EDGE_CURVE('',#30355,#31651,#20825,.T.);
#41028=EDGE_CURVE('',#30354,#31652,#20826,.T.);
#41029=EDGE_CURVE('',#30345,#31638,#20827,.T.);
#41030=EDGE_CURVE('',#30344,#31637,#20828,.T.);
#41031=EDGE_CURVE('',#30351,#31639,#20829,.T.);
#41032=EDGE_CURVE('',#30350,#31640,#20830,.T.);
#41033=EDGE_CURVE('',#30349,#31641,#20831,.T.);
#41034=EDGE_CURVE('',#30348,#31642,#20832,.T.);
#41035=EDGE_CURVE('',#30347,#31643,#20833,.T.);
#41036=EDGE_CURVE('',#30346,#31644,#20834,.T.);
#41037=EDGE_CURVE('',#30337,#31630,#20835,.T.);
#41038=EDGE_CURVE('',#30336,#31629,#20836,.T.);
#41039=EDGE_CURVE('',#30343,#31631,#20837,.T.);
#41040=EDGE_CURVE('',#30342,#31632,#20838,.T.);
#41041=EDGE_CURVE('',#30341,#31633,#20839,.T.);
#41042=EDGE_CURVE('',#30340,#31634,#20840,.T.);
#41043=EDGE_CURVE('',#30339,#31635,#20841,.T.);
#41044=EDGE_CURVE('',#30338,#31636,#20842,.T.);
#41045=EDGE_CURVE('',#29793,#32504,#20843,.T.);
#41046=EDGE_CURVE('',#29792,#32505,#20844,.T.);
#41047=EDGE_CURVE('',#30329,#31622,#20845,.T.);
#41048=EDGE_CURVE('',#30328,#31621,#20846,.T.);
#41049=EDGE_CURVE('',#30335,#31623,#20847,.T.);
#41050=EDGE_CURVE('',#30334,#31624,#20848,.T.);
#41051=EDGE_CURVE('',#30333,#31625,#20849,.T.);
#41052=EDGE_CURVE('',#30332,#31626,#20850,.T.);
#41053=EDGE_CURVE('',#30331,#31627,#20851,.T.);
#41054=EDGE_CURVE('',#30330,#31628,#20852,.T.);
#41055=EDGE_CURVE('',#30321,#31614,#20853,.T.);
#41056=EDGE_CURVE('',#30320,#31613,#20854,.T.);
#41057=EDGE_CURVE('',#30327,#31615,#20855,.T.);
#41058=EDGE_CURVE('',#30326,#31616,#20856,.T.);
#41059=EDGE_CURVE('',#30325,#31617,#20857,.T.);
#41060=EDGE_CURVE('',#30324,#31618,#20858,.T.);
#41061=EDGE_CURVE('',#30323,#31619,#20859,.T.);
#41062=EDGE_CURVE('',#30322,#31620,#20860,.T.);
#41063=EDGE_CURVE('',#31559,#30263,#20861,.T.);
#41064=EDGE_CURVE('',#30262,#31560,#20862,.T.);
#41065=EDGE_CURVE('',#30261,#31561,#20863,.T.);
#41066=EDGE_CURVE('',#30260,#31562,#20864,.T.);
#41067=EDGE_CURVE('',#30259,#31563,#20865,.T.);
#41068=EDGE_CURVE('',#30258,#31564,#20866,.T.);
#41069=EDGE_CURVE('',#30313,#31606,#20867,.T.);
#41070=EDGE_CURVE('',#30312,#31605,#20868,.T.);
#41071=EDGE_CURVE('',#30319,#31607,#20869,.T.);
#41072=EDGE_CURVE('',#30318,#31608,#20870,.T.);
#41073=EDGE_CURVE('',#30317,#31609,#20871,.T.);
#41074=EDGE_CURVE('',#30316,#31610,#20872,.T.);
#41075=EDGE_CURVE('',#30315,#31611,#20873,.T.);
#41076=EDGE_CURVE('',#30314,#31612,#20874,.T.);
#41077=EDGE_CURVE('',#30305,#31598,#20875,.T.);
#41078=EDGE_CURVE('',#30304,#31597,#20876,.T.);
#41079=EDGE_CURVE('',#30311,#31599,#20877,.T.);
#41080=EDGE_CURVE('',#30310,#31600,#20878,.T.);
#41081=EDGE_CURVE('',#30309,#31601,#20879,.T.);
#41082=EDGE_CURVE('',#30308,#31602,#20880,.T.);
#41083=EDGE_CURVE('',#30307,#31603,#20881,.T.);
#41084=EDGE_CURVE('',#30306,#31604,#20882,.T.);
#41085=EDGE_CURVE('',#29785,#32512,#20883,.T.);
#41086=EDGE_CURVE('',#29784,#32513,#20884,.T.);
#41087=EDGE_CURVE('',#30297,#31590,#20885,.T.);
#41088=EDGE_CURVE('',#30296,#31589,#20886,.T.);
#41089=EDGE_CURVE('',#30303,#31591,#20887,.T.);
#41090=EDGE_CURVE('',#30302,#31592,#20888,.T.);
#41091=EDGE_CURVE('',#30301,#31593,#20889,.T.);
#41092=EDGE_CURVE('',#30300,#31594,#20890,.T.);
#41093=EDGE_CURVE('',#30299,#31595,#20891,.T.);
#41094=EDGE_CURVE('',#30298,#31596,#20892,.T.);
#41095=EDGE_CURVE('',#30289,#31582,#20893,.T.);
#41096=EDGE_CURVE('',#30288,#31581,#20894,.T.);
#41097=EDGE_CURVE('',#30295,#31583,#20895,.T.);
#41098=EDGE_CURVE('',#30294,#31584,#20896,.T.);
#41099=EDGE_CURVE('',#30293,#31585,#20897,.T.);
#41100=EDGE_CURVE('',#30292,#31586,#20898,.T.);
#41101=EDGE_CURVE('',#30291,#31587,#20899,.T.);
#41102=EDGE_CURVE('',#30290,#31588,#20900,.T.);
#41103=EDGE_CURVE('',#31554,#32628,#3488,.T.);
#41104=EDGE_CURVE('',#32628,#31556,#20901,.T.);
#41105=EDGE_CURVE('',#31555,#32628,#20902,.T.);
#41106=EDGE_CURVE('',#30281,#31574,#20903,.T.);
#41107=EDGE_CURVE('',#30280,#31573,#20904,.T.);
#41108=EDGE_CURVE('',#30287,#31575,#20905,.T.);
#41109=EDGE_CURVE('',#30286,#31576,#20906,.T.);
#41110=EDGE_CURVE('',#30285,#31577,#20907,.T.);
#41111=EDGE_CURVE('',#30284,#31578,#20908,.T.);
#41112=EDGE_CURVE('',#30283,#31579,#20909,.T.);
#41113=EDGE_CURVE('',#30282,#31580,#20910,.T.);
#41114=EDGE_CURVE('',#30273,#31566,#20911,.T.);
#41115=EDGE_CURVE('',#30272,#31565,#20912,.T.);
#41116=EDGE_CURVE('',#30279,#31567,#20913,.T.);
#41117=EDGE_CURVE('',#30278,#31568,#20914,.T.);
#41118=EDGE_CURVE('',#30277,#31569,#20915,.T.);
#41119=EDGE_CURVE('',#30276,#31570,#20916,.T.);
#41120=EDGE_CURVE('',#30275,#31571,#20917,.T.);
#41121=EDGE_CURVE('',#30274,#31572,#20918,.T.);
#41122=EDGE_CURVE('',#31548,#30255,#20919,.T.);
#41123=EDGE_CURVE('',#30254,#31549,#20920,.T.);
#41124=EDGE_CURVE('',#30253,#31550,#20921,.T.);
#41125=EDGE_CURVE('',#30252,#31551,#20922,.T.);
#41126=EDGE_CURVE('',#30251,#31552,#20923,.T.);
#41127=EDGE_CURVE('',#30250,#31553,#20924,.T.);
#41128=EDGE_CURVE('',#29777,#32520,#20925,.T.);
#41129=EDGE_CURVE('',#29776,#32521,#20926,.T.);
#41130=EDGE_CURVE('',#32528,#29768,#20927,.T.);
#41131=EDGE_CURVE('',#29767,#32529,#20928,.T.);
#41132=EDGE_CURVE('',#29766,#32530,#20929,.T.);
#41133=EDGE_CURVE('',#30249,#31546,#20930,.T.);
#41134=EDGE_CURVE('',#31547,#30248,#20931,.T.);
#41135=EDGE_CURVE('',#31558,#30256,#20932,.T.);
#41136=EDGE_CURVE('',#30257,#31557,#20933,.T.);
#41137=EDGE_CURVE('',#30265,#31672,#20934,.T.);
#41138=EDGE_CURVE('',#31671,#30264,#20935,.T.);
#41139=EDGE_CURVE('',#31543,#30237,#20936,.T.);
#41140=EDGE_CURVE('',#31544,#30236,#20937,.T.);
#41141=EDGE_CURVE('',#30029,#32489,#20938,.T.);
#41142=EDGE_CURVE('',#30243,#31490,#20939,.T.);
#41143=EDGE_CURVE('',#30242,#31491,#20940,.T.);
#41144=EDGE_CURVE('',#30234,#31538,#20941,.T.);
#41145=EDGE_CURVE('',#30235,#31545,#3489,.T.);
#41146=EDGE_CURVE('',#30227,#31522,#20942,.T.);
#41147=EDGE_CURVE('',#30226,#31523,#20943,.T.);
#41148=EDGE_CURVE('',#30219,#31514,#20944,.T.);
#41149=EDGE_CURVE('',#30218,#31515,#20945,.T.);
#41150=EDGE_CURVE('',#30211,#31506,#20946,.T.);
#41151=EDGE_CURVE('',#30210,#31507,#20947,.T.);
#41152=EDGE_CURVE('',#30195,#31498,#20948,.T.);
#41153=EDGE_CURVE('',#30194,#31499,#20949,.T.);
#41154=EDGE_CURVE('',#30203,#31482,#20950,.T.);
#41155=EDGE_CURVE('',#30202,#31483,#20951,.T.);
#41156=EDGE_CURVE('',#30376,#31449,#20952,.T.);
#41157=EDGE_CURVE('',#30378,#31448,#20953,.T.);
#41158=EDGE_CURVE('',#30379,#31455,#20954,.T.);
#41159=EDGE_CURVE('',#30380,#31454,#20955,.T.);
#41160=EDGE_CURVE('',#30381,#31453,#20956,.T.);
#41161=EDGE_CURVE('',#30382,#31452,#20957,.T.);
#41162=EDGE_CURVE('',#30504,#31792,#20958,.T.);
#41163=EDGE_CURVE('',#30505,#31793,#20959,.T.);
#41164=EDGE_CURVE('',#30506,#31799,#20960,.T.);
#41165=EDGE_CURVE('',#30507,#31798,#20961,.T.);
#41166=EDGE_CURVE('',#30508,#31797,#20962,.T.);
#41167=EDGE_CURVE('',#30509,#31796,#20963,.T.);
#41168=EDGE_CURVE('',#30510,#31795,#20964,.T.);
#41169=EDGE_CURVE('',#30511,#31794,#20965,.T.);
#41170=EDGE_CURVE('',#30496,#31784,#20966,.T.);
#41171=EDGE_CURVE('',#30497,#31785,#20967,.T.);
#41172=EDGE_CURVE('',#30498,#31791,#20968,.T.);
#41173=EDGE_CURVE('',#30499,#31790,#20969,.T.);
#41174=EDGE_CURVE('',#30500,#31789,#20970,.T.);
#41175=EDGE_CURVE('',#30501,#31788,#20971,.T.);
#41176=EDGE_CURVE('',#30502,#31787,#20972,.T.);
#41177=EDGE_CURVE('',#30503,#31786,#20973,.T.);
#41178=EDGE_CURVE('',#30403,#31804,#20974,.T.);
#41179=EDGE_CURVE('',#31805,#30402,#20975,.T.);
#41180=EDGE_CURVE('',#30404,#31803,#20976,.T.);
#41181=EDGE_CURVE('',#30405,#31802,#20977,.T.);
#41182=EDGE_CURVE('',#30406,#31800,#20978,.T.);
#41183=EDGE_CURVE('',#30407,#31801,#20979,.T.);
#41184=EDGE_CURVE('',#30488,#31776,#20980,.T.);
#41185=EDGE_CURVE('',#30489,#31777,#20981,.T.);
#41186=EDGE_CURVE('',#30490,#31783,#20982,.T.);
#41187=EDGE_CURVE('',#30491,#31782,#20983,.T.);
#41188=EDGE_CURVE('',#30492,#31781,#20984,.T.);
#41189=EDGE_CURVE('',#30493,#31780,#20985,.T.);
#41190=EDGE_CURVE('',#30494,#31779,#20986,.T.);
#41191=EDGE_CURVE('',#30495,#31778,#20987,.T.);
#41192=EDGE_CURVE('',#30480,#31768,#20988,.T.);
#41193=EDGE_CURVE('',#30481,#31769,#20989,.T.);
#41194=EDGE_CURVE('',#30482,#31775,#20990,.T.);
#41195=EDGE_CURVE('',#30483,#31774,#20991,.T.);
#41196=EDGE_CURVE('',#30484,#31773,#20992,.T.);
#41197=EDGE_CURVE('',#30485,#31772,#20993,.T.);
#41198=EDGE_CURVE('',#30486,#31771,#20994,.T.);
#41199=EDGE_CURVE('',#30487,#31770,#20995,.T.);
#41200=EDGE_CURVE('',#30472,#31760,#20996,.T.);
#41201=EDGE_CURVE('',#30473,#31761,#20997,.T.);
#41202=EDGE_CURVE('',#30474,#31767,#20998,.T.);
#41203=EDGE_CURVE('',#30475,#31766,#20999,.T.);
#41204=EDGE_CURVE('',#30476,#31765,#21000,.T.);
#41205=EDGE_CURVE('',#30477,#31764,#21001,.T.);
#41206=EDGE_CURVE('',#30478,#31763,#21002,.T.);
#41207=EDGE_CURVE('',#30479,#31762,#21003,.T.);
#41208=EDGE_CURVE('',#30188,#31457,#21004,.T.);
#41209=EDGE_CURVE('',#30189,#31456,#21005,.T.);
#41210=EDGE_CURVE('',#30190,#31463,#21006,.T.);
#41211=EDGE_CURVE('',#30191,#31462,#21007,.T.);
#41212=EDGE_CURVE('',#30185,#31461,#21008,.T.);
#41213=EDGE_CURVE('',#30184,#31460,#21009,.T.);
#41214=EDGE_CURVE('',#30464,#31752,#21010,.T.);
#41215=EDGE_CURVE('',#30465,#31753,#21011,.T.);
#41216=EDGE_CURVE('',#30466,#31759,#21012,.T.);
#41217=EDGE_CURVE('',#30467,#31758,#21013,.T.);
#41218=EDGE_CURVE('',#30468,#31757,#21014,.T.);
#41219=EDGE_CURVE('',#30469,#31756,#21015,.T.);
#41220=EDGE_CURVE('',#30470,#31755,#21016,.T.);
#41221=EDGE_CURVE('',#30471,#31754,#21017,.T.);
#41222=EDGE_CURVE('',#30456,#31744,#21018,.T.);
#41223=EDGE_CURVE('',#30457,#31745,#21019,.T.);
#41224=EDGE_CURVE('',#30458,#31751,#21020,.T.);
#41225=EDGE_CURVE('',#30459,#31750,#21021,.T.);
#41226=EDGE_CURVE('',#30460,#31749,#21022,.T.);
#41227=EDGE_CURVE('',#30461,#31748,#21023,.T.);
#41228=EDGE_CURVE('',#30462,#31747,#21024,.T.);
#41229=EDGE_CURVE('',#30463,#31746,#21025,.T.);
#41230=EDGE_CURVE('',#30395,#31694,#21026,.T.);
#41231=EDGE_CURVE('',#31695,#30394,#21027,.T.);
#41232=EDGE_CURVE('',#30396,#31693,#21028,.T.);
#41233=EDGE_CURVE('',#30397,#31692,#21029,.T.);
#41234=EDGE_CURVE('',#30398,#31691,#21030,.T.);
#41235=EDGE_CURVE('',#30399,#31690,#21031,.T.);
#41236=EDGE_CURVE('',#30448,#31736,#21032,.T.);
#41237=EDGE_CURVE('',#30449,#31737,#21033,.T.);
#41238=EDGE_CURVE('',#30450,#31743,#21034,.T.);
#41239=EDGE_CURVE('',#30451,#31742,#21035,.T.);
#41240=EDGE_CURVE('',#30452,#31741,#21036,.T.);
#41241=EDGE_CURVE('',#30453,#31740,#21037,.T.);
#41242=EDGE_CURVE('',#30454,#31739,#21038,.T.);
#41243=EDGE_CURVE('',#30455,#31738,#21039,.T.);
#41244=EDGE_CURVE('',#30440,#31728,#21040,.T.);
#41245=EDGE_CURVE('',#30441,#31729,#21041,.T.);
#41246=EDGE_CURVE('',#30442,#31735,#21042,.T.);
#41247=EDGE_CURVE('',#30443,#31734,#21043,.T.);
#41248=EDGE_CURVE('',#30444,#31733,#21044,.T.);
#41249=EDGE_CURVE('',#30445,#31732,#21045,.T.);
#41250=EDGE_CURVE('',#30446,#31731,#21046,.T.);
#41251=EDGE_CURVE('',#30447,#31730,#21047,.T.);
#41252=EDGE_CURVE('',#30180,#31465,#21048,.T.);
#41253=EDGE_CURVE('',#30181,#31464,#21049,.T.);
#41254=EDGE_CURVE('',#30182,#31471,#21050,.T.);
#41255=EDGE_CURVE('',#30183,#31470,#21051,.T.);
#41256=EDGE_CURVE('',#30177,#31469,#21052,.T.);
#41257=EDGE_CURVE('',#30176,#31468,#21053,.T.);
#41258=EDGE_CURVE('',#30432,#31720,#21054,.T.);
#41259=EDGE_CURVE('',#30433,#31721,#21055,.T.);
#41260=EDGE_CURVE('',#30434,#31727,#21056,.T.);
#41261=EDGE_CURVE('',#30435,#31726,#21057,.T.);
#41262=EDGE_CURVE('',#30436,#31725,#21058,.T.);
#41263=EDGE_CURVE('',#30437,#31724,#21059,.T.);
#41264=EDGE_CURVE('',#30438,#31723,#21060,.T.);
#41265=EDGE_CURVE('',#30439,#31722,#21061,.T.);
#41266=EDGE_CURVE('',#30424,#31712,#21062,.T.);
#41267=EDGE_CURVE('',#30425,#31713,#21063,.T.);
#41268=EDGE_CURVE('',#30426,#31719,#21064,.T.);
#41269=EDGE_CURVE('',#30427,#31718,#21065,.T.);
#41270=EDGE_CURVE('',#30428,#31717,#21066,.T.);
#41271=EDGE_CURVE('',#30429,#31716,#21067,.T.);
#41272=EDGE_CURVE('',#30430,#31715,#21068,.T.);
#41273=EDGE_CURVE('',#30431,#31714,#21069,.T.);
#41274=EDGE_CURVE('',#31685,#32629,#3490,.T.);
#41275=EDGE_CURVE('',#32629,#31687,#21070,.T.);
#41276=EDGE_CURVE('',#31686,#32629,#21071,.T.);
#41277=EDGE_CURVE('',#30416,#31704,#21072,.T.);
#41278=EDGE_CURVE('',#30417,#31705,#21073,.T.);
#41279=EDGE_CURVE('',#30418,#31711,#21074,.T.);
#41280=EDGE_CURVE('',#30419,#31710,#21075,.T.);
#41281=EDGE_CURVE('',#30420,#31709,#21076,.T.);
#41282=EDGE_CURVE('',#30421,#31708,#21077,.T.);
#41283=EDGE_CURVE('',#30422,#31707,#21078,.T.);
#41284=EDGE_CURVE('',#30423,#31706,#21079,.T.);
#41285=EDGE_CURVE('',#30408,#31696,#21080,.T.);
#41286=EDGE_CURVE('',#30409,#31697,#21081,.T.);
#41287=EDGE_CURVE('',#30410,#31703,#21082,.T.);
#41288=EDGE_CURVE('',#30411,#31702,#21083,.T.);
#41289=EDGE_CURVE('',#30412,#31701,#21084,.T.);
#41290=EDGE_CURVE('',#30413,#31700,#21085,.T.);
#41291=EDGE_CURVE('',#30414,#31699,#21086,.T.);
#41292=EDGE_CURVE('',#30415,#31698,#21087,.T.);
#41293=EDGE_CURVE('',#30387,#31683,#21088,.T.);
#41294=EDGE_CURVE('',#31684,#30386,#21089,.T.);
#41295=EDGE_CURVE('',#30388,#31682,#21090,.T.);
#41296=EDGE_CURVE('',#30389,#31681,#21091,.T.);
#41297=EDGE_CURVE('',#30390,#31680,#21092,.T.);
#41298=EDGE_CURVE('',#30391,#31679,#21093,.T.);
#41299=EDGE_CURVE('',#30172,#31473,#21094,.T.);
#41300=EDGE_CURVE('',#30173,#31472,#21095,.T.);
#41301=EDGE_CURVE('',#30174,#31479,#21096,.T.);
#41302=EDGE_CURVE('',#30175,#31478,#21097,.T.);
#41303=EDGE_CURVE('',#30169,#31477,#21098,.T.);
#41304=EDGE_CURVE('',#30168,#31476,#21099,.T.);
#41305=EDGE_CURVE('',#30166,#31532,#21100,.T.);
#41306=EDGE_CURVE('',#31533,#30165,#21101,.T.);
#41307=EDGE_CURVE('',#30167,#31531,#21102,.T.);
#41308=EDGE_CURVE('',#30159,#31530,#21103,.T.);
#41309=EDGE_CURVE('',#30158,#31529,#21104,.T.);
#41310=EDGE_CURVE('',#30163,#31535,#21105,.T.);
#41311=EDGE_CURVE('',#30164,#31534,#21106,.T.);
#41312=EDGE_CURVE('',#31678,#30384,#21107,.T.);
#41313=EDGE_CURVE('',#30385,#31677,#21108,.T.);
#41314=EDGE_CURVE('',#30393,#31688,#21109,.T.);
#41315=EDGE_CURVE('',#31689,#30392,#21110,.T.);
#41316=EDGE_CURVE('',#31807,#30400,#21111,.T.);
#41317=EDGE_CURVE('',#30401,#31806,#21112,.T.);
#41318=EDGE_CURVE('',#30028,#32490,#21113,.T.);
#41319=EDGE_CURVE('',#30598,#31849,#21114,.T.);
#41320=EDGE_CURVE('',#30599,#31848,#21115,.T.);
#41321=EDGE_CURVE('',#30594,#31852,#21116,.T.);
#41322=EDGE_CURVE('',#30595,#31853,#21117,.T.);
#41323=EDGE_CURVE('',#30600,#31855,#21118,.T.);
#41324=EDGE_CURVE('',#30601,#31854,#21119,.T.);
#41325=EDGE_CURVE('',#30586,#31899,#21120,.T.);
#41326=EDGE_CURVE('',#30587,#31900,#21121,.T.);
#41327=EDGE_CURVE('',#30593,#31901,#21122,.T.);
#41328=EDGE_CURVE('',#30592,#31902,#21123,.T.);
#41329=EDGE_CURVE('',#30582,#31881,#21124,.T.);
#41330=EDGE_CURVE('',#30583,#31880,#21125,.T.);
#41331=EDGE_CURVE('',#30578,#31884,#21126,.T.);
#41332=EDGE_CURVE('',#30579,#31885,#21127,.T.);
#41333=EDGE_CURVE('',#30584,#31887,#21128,.T.);
#41334=EDGE_CURVE('',#30585,#31886,#21129,.T.);
#41335=EDGE_CURVE('',#30574,#31873,#21130,.T.);
#41336=EDGE_CURVE('',#30575,#31872,#21131,.T.);
#41337=EDGE_CURVE('',#30570,#31876,#21132,.T.);
#41338=EDGE_CURVE('',#30571,#31877,#21133,.T.);
#41339=EDGE_CURVE('',#30576,#31879,#21134,.T.);
#41340=EDGE_CURVE('',#30577,#31878,#21135,.T.);
#41341=EDGE_CURVE('',#30566,#31865,#21136,.T.);
#41342=EDGE_CURVE('',#30567,#31864,#21137,.T.);
#41343=EDGE_CURVE('',#30562,#31868,#21138,.T.);
#41344=EDGE_CURVE('',#30563,#31869,#21139,.T.);
#41345=EDGE_CURVE('',#30568,#31871,#21140,.T.);
#41346=EDGE_CURVE('',#30569,#31870,#21141,.T.);
#41347=EDGE_CURVE('',#30550,#31857,#21142,.T.);
#41348=EDGE_CURVE('',#30551,#31856,#21143,.T.);
#41349=EDGE_CURVE('',#30546,#31860,#21144,.T.);
#41350=EDGE_CURVE('',#30547,#31861,#21145,.T.);
#41351=EDGE_CURVE('',#30552,#31863,#21146,.T.);
#41352=EDGE_CURVE('',#30553,#31862,#21147,.T.);
#41353=EDGE_CURVE('',#30558,#31841,#21148,.T.);
#41354=EDGE_CURVE('',#30559,#31840,#21149,.T.);
#41355=EDGE_CURVE('',#30554,#31844,#21150,.T.);
#41356=EDGE_CURVE('',#30555,#31845,#21151,.T.);
#41357=EDGE_CURVE('',#30560,#31847,#21152,.T.);
#41358=EDGE_CURVE('',#30561,#31846,#21153,.T.);
#41359=EDGE_CURVE('',#30377,#31450,#21154,.T.);
#41360=EDGE_CURVE('',#30383,#31451,#21155,.T.);
#41361=EDGE_CURVE('',#30723,#32022,#21156,.T.);
#41362=EDGE_CURVE('',#30722,#32021,#21157,.T.);
#41363=EDGE_CURVE('',#30729,#32023,#21158,.T.);
#41364=EDGE_CURVE('',#30728,#32024,#21159,.T.);
#41365=EDGE_CURVE('',#30727,#32025,#21160,.T.);
#41366=EDGE_CURVE('',#30726,#32026,#21161,.T.);
#41367=EDGE_CURVE('',#30725,#32027,#21162,.T.);
#41368=EDGE_CURVE('',#30724,#32028,#21163,.T.);
#41369=EDGE_CURVE('',#30715,#32014,#21164,.T.);
#41370=EDGE_CURVE('',#30714,#32013,#21165,.T.);
#41371=EDGE_CURVE('',#30721,#32015,#21166,.T.);
#41372=EDGE_CURVE('',#30720,#32016,#21167,.T.);
#41373=EDGE_CURVE('',#30719,#32017,#21168,.T.);
#41374=EDGE_CURVE('',#30718,#32018,#21169,.T.);
#41375=EDGE_CURVE('',#30717,#32019,#21170,.T.);
#41376=EDGE_CURVE('',#30716,#32020,#21171,.T.);
#41377=EDGE_CURVE('',#32033,#30625,#21172,.T.);
#41378=EDGE_CURVE('',#30624,#32034,#21173,.T.);
#41379=EDGE_CURVE('',#30623,#32035,#21174,.T.);
#41380=EDGE_CURVE('',#30622,#32036,#21175,.T.);
#41381=EDGE_CURVE('',#30621,#32029,#21176,.T.);
#41382=EDGE_CURVE('',#30620,#32030,#21177,.T.);
#41383=EDGE_CURVE('',#30707,#32006,#21178,.T.);
#41384=EDGE_CURVE('',#30706,#32005,#21179,.T.);
#41385=EDGE_CURVE('',#30713,#32007,#21180,.T.);
#41386=EDGE_CURVE('',#30712,#32008,#21181,.T.);
#41387=EDGE_CURVE('',#30711,#32009,#21182,.T.);
#41388=EDGE_CURVE('',#30710,#32010,#21183,.T.);
#41389=EDGE_CURVE('',#30709,#32011,#21184,.T.);
#41390=EDGE_CURVE('',#30708,#32012,#21185,.T.);
#41391=EDGE_CURVE('',#30699,#31998,#21186,.T.);
#41392=EDGE_CURVE('',#30698,#31997,#21187,.T.);
#41393=EDGE_CURVE('',#30705,#31999,#21188,.T.);
#41394=EDGE_CURVE('',#30704,#32000,#21189,.T.);
#41395=EDGE_CURVE('',#30703,#32001,#21190,.T.);
#41396=EDGE_CURVE('',#30702,#32002,#21191,.T.);
#41397=EDGE_CURVE('',#30701,#32003,#21192,.T.);
#41398=EDGE_CURVE('',#30700,#32004,#21193,.T.);
#41399=EDGE_CURVE('',#30691,#31990,#21194,.T.);
#41400=EDGE_CURVE('',#30690,#31989,#21195,.T.);
#41401=EDGE_CURVE('',#30697,#31991,#21196,.T.);
#41402=EDGE_CURVE('',#30696,#31992,#21197,.T.);
#41403=EDGE_CURVE('',#30695,#31993,#21198,.T.);
#41404=EDGE_CURVE('',#30694,#31994,#21199,.T.);
#41405=EDGE_CURVE('',#30693,#31995,#21200,.T.);
#41406=EDGE_CURVE('',#30692,#31996,#21201,.T.);
#41407=EDGE_CURVE('',#30187,#31458,#21202,.T.);
#41408=EDGE_CURVE('',#30186,#31459,#21203,.T.);
#41409=EDGE_CURVE('',#30683,#31982,#21204,.T.);
#41410=EDGE_CURVE('',#30682,#31981,#21205,.T.);
#41411=EDGE_CURVE('',#30689,#31983,#21206,.T.);
#41412=EDGE_CURVE('',#30688,#31984,#21207,.T.);
#41413=EDGE_CURVE('',#30687,#31985,#21208,.T.);
#41414=EDGE_CURVE('',#30686,#31986,#21209,.T.);
#41415=EDGE_CURVE('',#30685,#31987,#21210,.T.);
#41416=EDGE_CURVE('',#30684,#31988,#21211,.T.);
#41417=EDGE_CURVE('',#30675,#31974,#21212,.T.);
#41418=EDGE_CURVE('',#30674,#31973,#21213,.T.);
#41419=EDGE_CURVE('',#30681,#31975,#21214,.T.);
#41420=EDGE_CURVE('',#30680,#31976,#21215,.T.);
#41421=EDGE_CURVE('',#30679,#31977,#21216,.T.);
#41422=EDGE_CURVE('',#30678,#31978,#21217,.T.);
#41423=EDGE_CURVE('',#30677,#31979,#21218,.T.);
#41424=EDGE_CURVE('',#30676,#31980,#21219,.T.);
#41425=EDGE_CURVE('',#31919,#30617,#21220,.T.);
#41426=EDGE_CURVE('',#30616,#31920,#21221,.T.);
#41427=EDGE_CURVE('',#30615,#31921,#21222,.T.);
#41428=EDGE_CURVE('',#30614,#31922,#21223,.T.);
#41429=EDGE_CURVE('',#30613,#31923,#21224,.T.);
#41430=EDGE_CURVE('',#30612,#31924,#21225,.T.);
#41431=EDGE_CURVE('',#30667,#31966,#21226,.T.);
#41432=EDGE_CURVE('',#30666,#31965,#21227,.T.);
#41433=EDGE_CURVE('',#30673,#31967,#21228,.T.);
#41434=EDGE_CURVE('',#30672,#31968,#21229,.T.);
#41435=EDGE_CURVE('',#30671,#31969,#21230,.T.);
#41436=EDGE_CURVE('',#30670,#31970,#21231,.T.);
#41437=EDGE_CURVE('',#30669,#31971,#21232,.T.);
#41438=EDGE_CURVE('',#30668,#31972,#21233,.T.);
#41439=EDGE_CURVE('',#30659,#31958,#21234,.T.);
#41440=EDGE_CURVE('',#30658,#31957,#21235,.T.);
#41441=EDGE_CURVE('',#30665,#31959,#21236,.T.);
#41442=EDGE_CURVE('',#30664,#31960,#21237,.T.);
#41443=EDGE_CURVE('',#30663,#31961,#21238,.T.);
#41444=EDGE_CURVE('',#30662,#31962,#21239,.T.);
#41445=EDGE_CURVE('',#30661,#31963,#21240,.T.);
#41446=EDGE_CURVE('',#30660,#31964,#21241,.T.);
#41447=EDGE_CURVE('',#30179,#31466,#21242,.T.);
#41448=EDGE_CURVE('',#30178,#31467,#21243,.T.);
#41449=EDGE_CURVE('',#30651,#31950,#21244,.T.);
#41450=EDGE_CURVE('',#30650,#31949,#21245,.T.);
#41451=EDGE_CURVE('',#30657,#31951,#21246,.T.);
#41452=EDGE_CURVE('',#30656,#31952,#21247,.T.);
#41453=EDGE_CURVE('',#30655,#31953,#21248,.T.);
#41454=EDGE_CURVE('',#30654,#31954,#21249,.T.);
#41455=EDGE_CURVE('',#30653,#31955,#21250,.T.);
#41456=EDGE_CURVE('',#30652,#31956,#21251,.T.);
#41457=EDGE_CURVE('',#30643,#31942,#21252,.T.);
#41458=EDGE_CURVE('',#30642,#31941,#21253,.T.);
#41459=EDGE_CURVE('',#30649,#31943,#21254,.T.);
#41460=EDGE_CURVE('',#30648,#31944,#21255,.T.);
#41461=EDGE_CURVE('',#30647,#31945,#21256,.T.);
#41462=EDGE_CURVE('',#30646,#31946,#21257,.T.);
#41463=EDGE_CURVE('',#30645,#31947,#21258,.T.);
#41464=EDGE_CURVE('',#30644,#31948,#21259,.T.);
#41465=EDGE_CURVE('',#31914,#32630,#3491,.T.);
#41466=EDGE_CURVE('',#32630,#31916,#21260,.T.);
#41467=EDGE_CURVE('',#31915,#32630,#21261,.T.);
#41468=EDGE_CURVE('',#30635,#31934,#21262,.T.);
#41469=EDGE_CURVE('',#30634,#31933,#21263,.T.);
#41470=EDGE_CURVE('',#30641,#31935,#21264,.T.);
#41471=EDGE_CURVE('',#30640,#31936,#21265,.T.);
#41472=EDGE_CURVE('',#30639,#31937,#21266,.T.);
#41473=EDGE_CURVE('',#30638,#31938,#21267,.T.);
#41474=EDGE_CURVE('',#30637,#31939,#21268,.T.);
#41475=EDGE_CURVE('',#30636,#31940,#21269,.T.);
#41476=EDGE_CURVE('',#30627,#31926,#21270,.T.);
#41477=EDGE_CURVE('',#30626,#31925,#21271,.T.);
#41478=EDGE_CURVE('',#30633,#31927,#21272,.T.);
#41479=EDGE_CURVE('',#30632,#31928,#21273,.T.);
#41480=EDGE_CURVE('',#30631,#31929,#21274,.T.);
#41481=EDGE_CURVE('',#30630,#31930,#21275,.T.);
#41482=EDGE_CURVE('',#30629,#31931,#21276,.T.);
#41483=EDGE_CURVE('',#30628,#31932,#21277,.T.);
#41484=EDGE_CURVE('',#31908,#30609,#21278,.T.);
#41485=EDGE_CURVE('',#30608,#31909,#21279,.T.);
#41486=EDGE_CURVE('',#30607,#31910,#21280,.T.);
#41487=EDGE_CURVE('',#30606,#31911,#21281,.T.);
#41488=EDGE_CURVE('',#30605,#31912,#21282,.T.);
#41489=EDGE_CURVE('',#30604,#31913,#21283,.T.);
#41490=EDGE_CURVE('',#30171,#31474,#21284,.T.);
#41491=EDGE_CURVE('',#30170,#31475,#21285,.T.);
#41492=EDGE_CURVE('',#31536,#30162,#21286,.T.);
#41493=EDGE_CURVE('',#30161,#31537,#21287,.T.);
#41494=EDGE_CURVE('',#30160,#31528,#21288,.T.);
#41495=EDGE_CURVE('',#30603,#31906,#21289,.T.);
#41496=EDGE_CURVE('',#31907,#30602,#21290,.T.);
#41497=EDGE_CURVE('',#31918,#30610,#21291,.T.);
#41498=EDGE_CURVE('',#30611,#31917,#21292,.T.);
#41499=EDGE_CURVE('',#30619,#32032,#21293,.T.);
#41500=EDGE_CURVE('',#32031,#30618,#21294,.T.);
#41501=EDGE_CURVE('',#31903,#30591,#21295,.T.);
#41502=EDGE_CURVE('',#31904,#30590,#21296,.T.);
#41503=EDGE_CURVE('',#30027,#32491,#21297,.T.);
#41504=EDGE_CURVE('',#30597,#31850,#21298,.T.);
#41505=EDGE_CURVE('',#30596,#31851,#21299,.T.);
#41506=EDGE_CURVE('',#30588,#31898,#21300,.T.);
#41507=EDGE_CURVE('',#30589,#31905,#3492,.T.);
#41508=EDGE_CURVE('',#30581,#31882,#21301,.T.);
#41509=EDGE_CURVE('',#30580,#31883,#21302,.T.);
#41510=EDGE_CURVE('',#30573,#31874,#21303,.T.);
#41511=EDGE_CURVE('',#30572,#31875,#21304,.T.);
#41512=EDGE_CURVE('',#30565,#31866,#21305,.T.);
#41513=EDGE_CURVE('',#30564,#31867,#21306,.T.);
#41514=EDGE_CURVE('',#30549,#31858,#21307,.T.);
#41515=EDGE_CURVE('',#30548,#31859,#21308,.T.);
#41516=EDGE_CURVE('',#30557,#31842,#21309,.T.);
#41517=EDGE_CURVE('',#30556,#31843,#21310,.T.);
#41518=EDGE_CURVE('',#30730,#31809,#21311,.T.);
#41519=EDGE_CURVE('',#30732,#31808,#21312,.T.);
#41520=EDGE_CURVE('',#30733,#31815,#21313,.T.);
#41521=EDGE_CURVE('',#30734,#31814,#21314,.T.);
#41522=EDGE_CURVE('',#30735,#31813,#21315,.T.);
#41523=EDGE_CURVE('',#30736,#31812,#21316,.T.);
#41524=EDGE_CURVE('',#30858,#32152,#21317,.T.);
#41525=EDGE_CURVE('',#30859,#32153,#21318,.T.);
#41526=EDGE_CURVE('',#30860,#32159,#21319,.T.);
#41527=EDGE_CURVE('',#30861,#32158,#21320,.T.);
#41528=EDGE_CURVE('',#30862,#32157,#21321,.T.);
#41529=EDGE_CURVE('',#30863,#32156,#21322,.T.);
#41530=EDGE_CURVE('',#30864,#32155,#21323,.T.);
#41531=EDGE_CURVE('',#30865,#32154,#21324,.T.);
#41532=EDGE_CURVE('',#30850,#32144,#21325,.T.);
#41533=EDGE_CURVE('',#30851,#32145,#21326,.T.);
#41534=EDGE_CURVE('',#30852,#32151,#21327,.T.);
#41535=EDGE_CURVE('',#30853,#32150,#21328,.T.);
#41536=EDGE_CURVE('',#30854,#32149,#21329,.T.);
#41537=EDGE_CURVE('',#30855,#32148,#21330,.T.);
#41538=EDGE_CURVE('',#30856,#32147,#21331,.T.);
#41539=EDGE_CURVE('',#30857,#32146,#21332,.T.);
#41540=EDGE_CURVE('',#30757,#32164,#21333,.T.);
#41541=EDGE_CURVE('',#32165,#30756,#21334,.T.);
#41542=EDGE_CURVE('',#30758,#32163,#21335,.T.);
#41543=EDGE_CURVE('',#30759,#32162,#21336,.T.);
#41544=EDGE_CURVE('',#30760,#32160,#21337,.T.);
#41545=EDGE_CURVE('',#30761,#32161,#21338,.T.);
#41546=EDGE_CURVE('',#30842,#32136,#21339,.T.);
#41547=EDGE_CURVE('',#30843,#32137,#21340,.T.);
#41548=EDGE_CURVE('',#30844,#32143,#21341,.T.);
#41549=EDGE_CURVE('',#30845,#32142,#21342,.T.);
#41550=EDGE_CURVE('',#30846,#32141,#21343,.T.);
#41551=EDGE_CURVE('',#30847,#32140,#21344,.T.);
#41552=EDGE_CURVE('',#30848,#32139,#21345,.T.);
#41553=EDGE_CURVE('',#30849,#32138,#21346,.T.);
#41554=EDGE_CURVE('',#30834,#32128,#21347,.T.);
#41555=EDGE_CURVE('',#30835,#32129,#21348,.T.);
#41556=EDGE_CURVE('',#30836,#32135,#21349,.T.);
#41557=EDGE_CURVE('',#30837,#32134,#21350,.T.);
#41558=EDGE_CURVE('',#30838,#32133,#21351,.T.);
#41559=EDGE_CURVE('',#30839,#32132,#21352,.T.);
#41560=EDGE_CURVE('',#30840,#32131,#21353,.T.);
#41561=EDGE_CURVE('',#30841,#32130,#21354,.T.);
#41562=EDGE_CURVE('',#30826,#32120,#21355,.T.);
#41563=EDGE_CURVE('',#30827,#32121,#21356,.T.);
#41564=EDGE_CURVE('',#30828,#32127,#21357,.T.);
#41565=EDGE_CURVE('',#30829,#32126,#21358,.T.);
#41566=EDGE_CURVE('',#30830,#32125,#21359,.T.);
#41567=EDGE_CURVE('',#30831,#32124,#21360,.T.);
#41568=EDGE_CURVE('',#30832,#32123,#21361,.T.);
#41569=EDGE_CURVE('',#30833,#32122,#21362,.T.);
#41570=EDGE_CURVE('',#30542,#31817,#21363,.T.);
#41571=EDGE_CURVE('',#30543,#31816,#21364,.T.);
#41572=EDGE_CURVE('',#30544,#31823,#21365,.T.);
#41573=EDGE_CURVE('',#30545,#31822,#21366,.T.);
#41574=EDGE_CURVE('',#30539,#31821,#21367,.T.);
#41575=EDGE_CURVE('',#30538,#31820,#21368,.T.);
#41576=EDGE_CURVE('',#30818,#32112,#21369,.T.);
#41577=EDGE_CURVE('',#30819,#32113,#21370,.T.);
#41578=EDGE_CURVE('',#30820,#32119,#21371,.T.);
#41579=EDGE_CURVE('',#30821,#32118,#21372,.T.);
#41580=EDGE_CURVE('',#30822,#32117,#21373,.T.);
#41581=EDGE_CURVE('',#30823,#32116,#21374,.T.);
#41582=EDGE_CURVE('',#30824,#32115,#21375,.T.);
#41583=EDGE_CURVE('',#30825,#32114,#21376,.T.);
#41584=EDGE_CURVE('',#30810,#32104,#21377,.T.);
#41585=EDGE_CURVE('',#30811,#32105,#21378,.T.);
#41586=EDGE_CURVE('',#30812,#32111,#21379,.T.);
#41587=EDGE_CURVE('',#30813,#32110,#21380,.T.);
#41588=EDGE_CURVE('',#30814,#32109,#21381,.T.);
#41589=EDGE_CURVE('',#30815,#32108,#21382,.T.);
#41590=EDGE_CURVE('',#30816,#32107,#21383,.T.);
#41591=EDGE_CURVE('',#30817,#32106,#21384,.T.);
#41592=EDGE_CURVE('',#30749,#32054,#21385,.T.);
#41593=EDGE_CURVE('',#32055,#30748,#21386,.T.);
#41594=EDGE_CURVE('',#30750,#32053,#21387,.T.);
#41595=EDGE_CURVE('',#30751,#32052,#21388,.T.);
#41596=EDGE_CURVE('',#30752,#32051,#21389,.T.);
#41597=EDGE_CURVE('',#30753,#32050,#21390,.T.);
#41598=EDGE_CURVE('',#30802,#32096,#21391,.T.);
#41599=EDGE_CURVE('',#30803,#32097,#21392,.T.);
#41600=EDGE_CURVE('',#30804,#32103,#21393,.T.);
#41601=EDGE_CURVE('',#30805,#32102,#21394,.T.);
#41602=EDGE_CURVE('',#30806,#32101,#21395,.T.);
#41603=EDGE_CURVE('',#30807,#32100,#21396,.T.);
#41604=EDGE_CURVE('',#30808,#32099,#21397,.T.);
#41605=EDGE_CURVE('',#30809,#32098,#21398,.T.);
#41606=EDGE_CURVE('',#30794,#32088,#21399,.T.);
#41607=EDGE_CURVE('',#30795,#32089,#21400,.T.);
#41608=EDGE_CURVE('',#30796,#32095,#21401,.T.);
#41609=EDGE_CURVE('',#30797,#32094,#21402,.T.);
#41610=EDGE_CURVE('',#30798,#32093,#21403,.T.);
#41611=EDGE_CURVE('',#30799,#32092,#21404,.T.);
#41612=EDGE_CURVE('',#30800,#32091,#21405,.T.);
#41613=EDGE_CURVE('',#30801,#32090,#21406,.T.);
#41614=EDGE_CURVE('',#30534,#31825,#21407,.T.);
#41615=EDGE_CURVE('',#30535,#31824,#21408,.T.);
#41616=EDGE_CURVE('',#30536,#31831,#21409,.T.);
#41617=EDGE_CURVE('',#30537,#31830,#21410,.T.);
#41618=EDGE_CURVE('',#30531,#31829,#21411,.T.);
#41619=EDGE_CURVE('',#30530,#31828,#21412,.T.);
#41620=EDGE_CURVE('',#30786,#32080,#21413,.T.);
#41621=EDGE_CURVE('',#30787,#32081,#21414,.T.);
#41622=EDGE_CURVE('',#30788,#32087,#21415,.T.);
#41623=EDGE_CURVE('',#30789,#32086,#21416,.T.);
#41624=EDGE_CURVE('',#30790,#32085,#21417,.T.);
#41625=EDGE_CURVE('',#30791,#32084,#21418,.T.);
#41626=EDGE_CURVE('',#30792,#32083,#21419,.T.);
#41627=EDGE_CURVE('',#30793,#32082,#21420,.T.);
#41628=EDGE_CURVE('',#30778,#32072,#21421,.T.);
#41629=EDGE_CURVE('',#30779,#32073,#21422,.T.);
#41630=EDGE_CURVE('',#30780,#32079,#21423,.T.);
#41631=EDGE_CURVE('',#30781,#32078,#21424,.T.);
#41632=EDGE_CURVE('',#30782,#32077,#21425,.T.);
#41633=EDGE_CURVE('',#30783,#32076,#21426,.T.);
#41634=EDGE_CURVE('',#30784,#32075,#21427,.T.);
#41635=EDGE_CURVE('',#30785,#32074,#21428,.T.);
#41636=EDGE_CURVE('',#32045,#32631,#3493,.T.);
#41637=EDGE_CURVE('',#32631,#32047,#21429,.T.);
#41638=EDGE_CURVE('',#32046,#32631,#21430,.T.);
#41639=EDGE_CURVE('',#30770,#32064,#21431,.T.);
#41640=EDGE_CURVE('',#30771,#32065,#21432,.T.);
#41641=EDGE_CURVE('',#30772,#32071,#21433,.T.);
#41642=EDGE_CURVE('',#30773,#32070,#21434,.T.);
#41643=EDGE_CURVE('',#30774,#32069,#21435,.T.);
#41644=EDGE_CURVE('',#30775,#32068,#21436,.T.);
#41645=EDGE_CURVE('',#30776,#32067,#21437,.T.);
#41646=EDGE_CURVE('',#30777,#32066,#21438,.T.);
#41647=EDGE_CURVE('',#30762,#32056,#21439,.T.);
#41648=EDGE_CURVE('',#30763,#32057,#21440,.T.);
#41649=EDGE_CURVE('',#30764,#32063,#21441,.T.);
#41650=EDGE_CURVE('',#30765,#32062,#21442,.T.);
#41651=EDGE_CURVE('',#30766,#32061,#21443,.T.);
#41652=EDGE_CURVE('',#30767,#32060,#21444,.T.);
#41653=EDGE_CURVE('',#30768,#32059,#21445,.T.);
#41654=EDGE_CURVE('',#30769,#32058,#21446,.T.);
#41655=EDGE_CURVE('',#30741,#32043,#21447,.T.);
#41656=EDGE_CURVE('',#32044,#30740,#21448,.T.);
#41657=EDGE_CURVE('',#30742,#32042,#21449,.T.);
#41658=EDGE_CURVE('',#30743,#32041,#21450,.T.);
#41659=EDGE_CURVE('',#30744,#32040,#21451,.T.);
#41660=EDGE_CURVE('',#30745,#32039,#21452,.T.);
#41661=EDGE_CURVE('',#30526,#31833,#21453,.T.);
#41662=EDGE_CURVE('',#30527,#31832,#21454,.T.);
#41663=EDGE_CURVE('',#30528,#31839,#21455,.T.);
#41664=EDGE_CURVE('',#30529,#31838,#21456,.T.);
#41665=EDGE_CURVE('',#30523,#31837,#21457,.T.);
#41666=EDGE_CURVE('',#30522,#31836,#21458,.T.);
#41667=EDGE_CURVE('',#30520,#31892,#21459,.T.);
#41668=EDGE_CURVE('',#31893,#30519,#21460,.T.);
#41669=EDGE_CURVE('',#30521,#31891,#21461,.T.);
#41670=EDGE_CURVE('',#30513,#31890,#21462,.T.);
#41671=EDGE_CURVE('',#30512,#31889,#21463,.T.);
#41672=EDGE_CURVE('',#30517,#31895,#21464,.T.);
#41673=EDGE_CURVE('',#30518,#31894,#21465,.T.);
#41674=EDGE_CURVE('',#32038,#30738,#21466,.T.);
#41675=EDGE_CURVE('',#30739,#32037,#21467,.T.);
#41676=EDGE_CURVE('',#30747,#32048,#21468,.T.);
#41677=EDGE_CURVE('',#32049,#30746,#21469,.T.);
#41678=EDGE_CURVE('',#32167,#30754,#21470,.T.);
#41679=EDGE_CURVE('',#30755,#32166,#21471,.T.);
#41680=EDGE_CURVE('',#30918,#32177,#21472,.T.);
#41681=EDGE_CURVE('',#30919,#32176,#21473,.T.);
#41682=EDGE_CURVE('',#30914,#32180,#21474,.T.);
#41683=EDGE_CURVE('',#30915,#32181,#21475,.T.);
#41684=EDGE_CURVE('',#30920,#32183,#21476,.T.);
#41685=EDGE_CURVE('',#30921,#32182,#21477,.T.);
#41686=EDGE_CURVE('',#30906,#32217,#21478,.T.);
#41687=EDGE_CURVE('',#30907,#32218,#21479,.T.);
#41688=EDGE_CURVE('',#30913,#32219,#21480,.T.);
#41689=EDGE_CURVE('',#30912,#32220,#21481,.T.);
#41690=EDGE_CURVE('',#30902,#32209,#21482,.T.);
#41691=EDGE_CURVE('',#30903,#32208,#21483,.T.);
#41692=EDGE_CURVE('',#30898,#32212,#21484,.T.);
#41693=EDGE_CURVE('',#30899,#32213,#21485,.T.);
#41694=EDGE_CURVE('',#30904,#32215,#21486,.T.);
#41695=EDGE_CURVE('',#30905,#32214,#21487,.T.);
#41696=EDGE_CURVE('',#30894,#32201,#21488,.T.);
#41697=EDGE_CURVE('',#30895,#32200,#21489,.T.);
#41698=EDGE_CURVE('',#30890,#32204,#21490,.T.);
#41699=EDGE_CURVE('',#30891,#32205,#21491,.T.);
#41700=EDGE_CURVE('',#30896,#32207,#21492,.T.);
#41701=EDGE_CURVE('',#30897,#32206,#21493,.T.);
#41702=EDGE_CURVE('',#30886,#32193,#21494,.T.);
#41703=EDGE_CURVE('',#30887,#32192,#21495,.T.);
#41704=EDGE_CURVE('',#30882,#32196,#21496,.T.);
#41705=EDGE_CURVE('',#30883,#32197,#21497,.T.);
#41706=EDGE_CURVE('',#30888,#32199,#21498,.T.);
#41707=EDGE_CURVE('',#30889,#32198,#21499,.T.);
#41708=EDGE_CURVE('',#30870,#32185,#21500,.T.);
#41709=EDGE_CURVE('',#30871,#32184,#21501,.T.);
#41710=EDGE_CURVE('',#30866,#32188,#21502,.T.);
#41711=EDGE_CURVE('',#30867,#32189,#21503,.T.);
#41712=EDGE_CURVE('',#30872,#32191,#21504,.T.);
#41713=EDGE_CURVE('',#30873,#32190,#21505,.T.);
#41714=EDGE_CURVE('',#30878,#32169,#21506,.T.);
#41715=EDGE_CURVE('',#30879,#32168,#21507,.T.);
#41716=EDGE_CURVE('',#30874,#32172,#21508,.T.);
#41717=EDGE_CURVE('',#30875,#32173,#21509,.T.);
#41718=EDGE_CURVE('',#30880,#32175,#21510,.T.);
#41719=EDGE_CURVE('',#30881,#32174,#21511,.T.);
#41720=EDGE_CURVE('',#30731,#31810,#21512,.T.);
#41721=EDGE_CURVE('',#30737,#31811,#21513,.T.);
#41722=EDGE_CURVE('',#31043,#32340,#21514,.T.);
#41723=EDGE_CURVE('',#31042,#32339,#21515,.T.);
#41724=EDGE_CURVE('',#31049,#32341,#21516,.T.);
#41725=EDGE_CURVE('',#31048,#32342,#21517,.T.);
#41726=EDGE_CURVE('',#31047,#32343,#21518,.T.);
#41727=EDGE_CURVE('',#31046,#32344,#21519,.T.);
#41728=EDGE_CURVE('',#31045,#32345,#21520,.T.);
#41729=EDGE_CURVE('',#31044,#32346,#21521,.T.);
#41730=EDGE_CURVE('',#31035,#32332,#21522,.T.);
#41731=EDGE_CURVE('',#31034,#32331,#21523,.T.);
#41732=EDGE_CURVE('',#31041,#32333,#21524,.T.);
#41733=EDGE_CURVE('',#31040,#32334,#21525,.T.);
#41734=EDGE_CURVE('',#31039,#32335,#21526,.T.);
#41735=EDGE_CURVE('',#31038,#32336,#21527,.T.);
#41736=EDGE_CURVE('',#31037,#32337,#21528,.T.);
#41737=EDGE_CURVE('',#31036,#32338,#21529,.T.);
#41738=EDGE_CURVE('',#32351,#30945,#21530,.T.);
#41739=EDGE_CURVE('',#30944,#32352,#21531,.T.);
#41740=EDGE_CURVE('',#30943,#32353,#21532,.T.);
#41741=EDGE_CURVE('',#30942,#32354,#21533,.T.);
#41742=EDGE_CURVE('',#30941,#32347,#21534,.T.);
#41743=EDGE_CURVE('',#30940,#32348,#21535,.T.);
#41744=EDGE_CURVE('',#31027,#32324,#21536,.T.);
#41745=EDGE_CURVE('',#31026,#32323,#21537,.T.);
#41746=EDGE_CURVE('',#31033,#32325,#21538,.T.);
#41747=EDGE_CURVE('',#31032,#32326,#21539,.T.);
#41748=EDGE_CURVE('',#31031,#32327,#21540,.T.);
#41749=EDGE_CURVE('',#31030,#32328,#21541,.T.);
#41750=EDGE_CURVE('',#31029,#32329,#21542,.T.);
#41751=EDGE_CURVE('',#31028,#32330,#21543,.T.);
#41752=EDGE_CURVE('',#31019,#32316,#21544,.T.);
#41753=EDGE_CURVE('',#31018,#32315,#21545,.T.);
#41754=EDGE_CURVE('',#31025,#32317,#21546,.T.);
#41755=EDGE_CURVE('',#31024,#32318,#21547,.T.);
#41756=EDGE_CURVE('',#31023,#32319,#21548,.T.);
#41757=EDGE_CURVE('',#31022,#32320,#21549,.T.);
#41758=EDGE_CURVE('',#31021,#32321,#21550,.T.);
#41759=EDGE_CURVE('',#31020,#32322,#21551,.T.);
#41760=EDGE_CURVE('',#31011,#32308,#21552,.T.);
#41761=EDGE_CURVE('',#31010,#32307,#21553,.T.);
#41762=EDGE_CURVE('',#31017,#32309,#21554,.T.);
#41763=EDGE_CURVE('',#31016,#32310,#21555,.T.);
#41764=EDGE_CURVE('',#31015,#32311,#21556,.T.);
#41765=EDGE_CURVE('',#31014,#32312,#21557,.T.);
#41766=EDGE_CURVE('',#31013,#32313,#21558,.T.);
#41767=EDGE_CURVE('',#31012,#32314,#21559,.T.);
#41768=EDGE_CURVE('',#30541,#31818,#21560,.T.);
#41769=EDGE_CURVE('',#30540,#31819,#21561,.T.);
#41770=EDGE_CURVE('',#31003,#32300,#21562,.T.);
#41771=EDGE_CURVE('',#31002,#32299,#21563,.T.);
#41772=EDGE_CURVE('',#31009,#32301,#21564,.T.);
#41773=EDGE_CURVE('',#31008,#32302,#21565,.T.);
#41774=EDGE_CURVE('',#31007,#32303,#21566,.T.);
#41775=EDGE_CURVE('',#31006,#32304,#21567,.T.);
#41776=EDGE_CURVE('',#31005,#32305,#21568,.T.);
#41777=EDGE_CURVE('',#31004,#32306,#21569,.T.);
#41778=EDGE_CURVE('',#30995,#32292,#21570,.T.);
#41779=EDGE_CURVE('',#30994,#32291,#21571,.T.);
#41780=EDGE_CURVE('',#31001,#32293,#21572,.T.);
#41781=EDGE_CURVE('',#31000,#32294,#21573,.T.);
#41782=EDGE_CURVE('',#30999,#32295,#21574,.T.);
#41783=EDGE_CURVE('',#30998,#32296,#21575,.T.);
#41784=EDGE_CURVE('',#30997,#32297,#21576,.T.);
#41785=EDGE_CURVE('',#30996,#32298,#21577,.T.);
#41786=EDGE_CURVE('',#32237,#30937,#21578,.T.);
#41787=EDGE_CURVE('',#30936,#32238,#21579,.T.);
#41788=EDGE_CURVE('',#30935,#32239,#21580,.T.);
#41789=EDGE_CURVE('',#30934,#32240,#21581,.T.);
#41790=EDGE_CURVE('',#30933,#32241,#21582,.T.);
#41791=EDGE_CURVE('',#30932,#32242,#21583,.T.);
#41792=EDGE_CURVE('',#30987,#32284,#21584,.T.);
#41793=EDGE_CURVE('',#30986,#32283,#21585,.T.);
#41794=EDGE_CURVE('',#30993,#32285,#21586,.T.);
#41795=EDGE_CURVE('',#30992,#32286,#21587,.T.);
#41796=EDGE_CURVE('',#30991,#32287,#21588,.T.);
#41797=EDGE_CURVE('',#30990,#32288,#21589,.T.);
#41798=EDGE_CURVE('',#30989,#32289,#21590,.T.);
#41799=EDGE_CURVE('',#30988,#32290,#21591,.T.);
#41800=EDGE_CURVE('',#30979,#32276,#21592,.T.);
#41801=EDGE_CURVE('',#30978,#32275,#21593,.T.);
#41802=EDGE_CURVE('',#30985,#32277,#21594,.T.);
#41803=EDGE_CURVE('',#30984,#32278,#21595,.T.);
#41804=EDGE_CURVE('',#30983,#32279,#21596,.T.);
#41805=EDGE_CURVE('',#30982,#32280,#21597,.T.);
#41806=EDGE_CURVE('',#30981,#32281,#21598,.T.);
#41807=EDGE_CURVE('',#30980,#32282,#21599,.T.);
#41808=EDGE_CURVE('',#30533,#31826,#21600,.T.);
#41809=EDGE_CURVE('',#30532,#31827,#21601,.T.);
#41810=EDGE_CURVE('',#30971,#32268,#21602,.T.);
#41811=EDGE_CURVE('',#30970,#32267,#21603,.T.);
#41812=EDGE_CURVE('',#30977,#32269,#21604,.T.);
#41813=EDGE_CURVE('',#30976,#32270,#21605,.T.);
#41814=EDGE_CURVE('',#30975,#32271,#21606,.T.);
#41815=EDGE_CURVE('',#30974,#32272,#21607,.T.);
#41816=EDGE_CURVE('',#30973,#32273,#21608,.T.);
#41817=EDGE_CURVE('',#30972,#32274,#21609,.T.);
#41818=EDGE_CURVE('',#30963,#32260,#21610,.T.);
#41819=EDGE_CURVE('',#30962,#32259,#21611,.T.);
#41820=EDGE_CURVE('',#30969,#32261,#21612,.T.);
#41821=EDGE_CURVE('',#30968,#32262,#21613,.T.);
#41822=EDGE_CURVE('',#30967,#32263,#21614,.T.);
#41823=EDGE_CURVE('',#30966,#32264,#21615,.T.);
#41824=EDGE_CURVE('',#30965,#32265,#21616,.T.);
#41825=EDGE_CURVE('',#30964,#32266,#21617,.T.);
#41826=EDGE_CURVE('',#32232,#32632,#3494,.T.);
#41827=EDGE_CURVE('',#32632,#32234,#21618,.T.);
#41828=EDGE_CURVE('',#32233,#32632,#21619,.T.);
#41829=EDGE_CURVE('',#30955,#32252,#21620,.T.);
#41830=EDGE_CURVE('',#30954,#32251,#21621,.T.);
#41831=EDGE_CURVE('',#30961,#32253,#21622,.T.);
#41832=EDGE_CURVE('',#30960,#32254,#21623,.T.);
#41833=EDGE_CURVE('',#30959,#32255,#21624,.T.);
#41834=EDGE_CURVE('',#30958,#32256,#21625,.T.);
#41835=EDGE_CURVE('',#30957,#32257,#21626,.T.);
#41836=EDGE_CURVE('',#30956,#32258,#21627,.T.);
#41837=EDGE_CURVE('',#30947,#32244,#21628,.T.);
#41838=EDGE_CURVE('',#30946,#32243,#21629,.T.);
#41839=EDGE_CURVE('',#30953,#32245,#21630,.T.);
#41840=EDGE_CURVE('',#30952,#32246,#21631,.T.);
#41841=EDGE_CURVE('',#30951,#32247,#21632,.T.);
#41842=EDGE_CURVE('',#30950,#32248,#21633,.T.);
#41843=EDGE_CURVE('',#30949,#32249,#21634,.T.);
#41844=EDGE_CURVE('',#30948,#32250,#21635,.T.);
#41845=EDGE_CURVE('',#32226,#30929,#21636,.T.);
#41846=EDGE_CURVE('',#30928,#32227,#21637,.T.);
#41847=EDGE_CURVE('',#30927,#32228,#21638,.T.);
#41848=EDGE_CURVE('',#30926,#32229,#21639,.T.);
#41849=EDGE_CURVE('',#30925,#32230,#21640,.T.);
#41850=EDGE_CURVE('',#30924,#32231,#21641,.T.);
#41851=EDGE_CURVE('',#30525,#31834,#21642,.T.);
#41852=EDGE_CURVE('',#30524,#31835,#21643,.T.);
#41853=EDGE_CURVE('',#31896,#30516,#21644,.T.);
#41854=EDGE_CURVE('',#30515,#31897,#21645,.T.);
#41855=EDGE_CURVE('',#30514,#31888,#21646,.T.);
#41856=EDGE_CURVE('',#30923,#32224,#21647,.T.);
#41857=EDGE_CURVE('',#32225,#30922,#21648,.T.);
#41858=EDGE_CURVE('',#32236,#30930,#21649,.T.);
#41859=EDGE_CURVE('',#30931,#32235,#21650,.T.);
#41860=EDGE_CURVE('',#30939,#32350,#21651,.T.);
#41861=EDGE_CURVE('',#32349,#30938,#21652,.T.);
#41862=EDGE_CURVE('',#32221,#30911,#21653,.T.);
#41863=EDGE_CURVE('',#32222,#30910,#21654,.T.);
#41864=EDGE_CURVE('',#30917,#32178,#21655,.T.);
#41865=EDGE_CURVE('',#30916,#32179,#21656,.T.);
#41866=EDGE_CURVE('',#30908,#32216,#21657,.T.);
#41867=EDGE_CURVE('',#30909,#32223,#3495,.T.);
#41868=EDGE_CURVE('',#30901,#32210,#21658,.T.);
#41869=EDGE_CURVE('',#30900,#32211,#21659,.T.);
#41870=EDGE_CURVE('',#30893,#32202,#21660,.T.);
#41871=EDGE_CURVE('',#30892,#32203,#21661,.T.);
#41872=EDGE_CURVE('',#30885,#32194,#21662,.T.);
#41873=EDGE_CURVE('',#30884,#32195,#21663,.T.);
#41874=EDGE_CURVE('',#30869,#32186,#21664,.T.);
#41875=EDGE_CURVE('',#30868,#32187,#21665,.T.);
#41876=EDGE_CURVE('',#30877,#32170,#21666,.T.);
#41877=EDGE_CURVE('',#30876,#32171,#21667,.T.);
#41878=EDGE_CURVE('',#29813,#32571,#21668,.T.);
#41879=EDGE_CURVE('',#29806,#32577,#21669,.T.);
#41880=EDGE_CURVE('',#31170,#32470,#21670,.T.);
#41881=EDGE_CURVE('',#31171,#32471,#21671,.T.);
#41882=EDGE_CURVE('',#31172,#32477,#21672,.T.);
#41883=EDGE_CURVE('',#31173,#32476,#21673,.T.);
#41884=EDGE_CURVE('',#31174,#32475,#21674,.T.);
#41885=EDGE_CURVE('',#31175,#32474,#21675,.T.);
#41886=EDGE_CURVE('',#31176,#32473,#21676,.T.);
#41887=EDGE_CURVE('',#31177,#32472,#21677,.T.);
#41888=EDGE_CURVE('',#31162,#32462,#21678,.T.);
#41889=EDGE_CURVE('',#31163,#32463,#21679,.T.);
#41890=EDGE_CURVE('',#31164,#32469,#21680,.T.);
#41891=EDGE_CURVE('',#31165,#32468,#21681,.T.);
#41892=EDGE_CURVE('',#31166,#32467,#21682,.T.);
#41893=EDGE_CURVE('',#31167,#32466,#21683,.T.);
#41894=EDGE_CURVE('',#31168,#32465,#21684,.T.);
#41895=EDGE_CURVE('',#31169,#32464,#21685,.T.);
#41896=EDGE_CURVE('',#31069,#32482,#21686,.T.);
#41897=EDGE_CURVE('',#32483,#31068,#21687,.T.);
#41898=EDGE_CURVE('',#31070,#32481,#21688,.T.);
#41899=EDGE_CURVE('',#31071,#32480,#21689,.T.);
#41900=EDGE_CURVE('',#31072,#32478,#21690,.T.);
#41901=EDGE_CURVE('',#31073,#32479,#21691,.T.);
#41902=EDGE_CURVE('',#31154,#32454,#21692,.T.);
#41903=EDGE_CURVE('',#31155,#32455,#21693,.T.);
#41904=EDGE_CURVE('',#31156,#32461,#21694,.T.);
#41905=EDGE_CURVE('',#31157,#32460,#21695,.T.);
#41906=EDGE_CURVE('',#31158,#32459,#21696,.T.);
#41907=EDGE_CURVE('',#31159,#32458,#21697,.T.);
#41908=EDGE_CURVE('',#31160,#32457,#21698,.T.);
#41909=EDGE_CURVE('',#31161,#32456,#21699,.T.);
#41910=EDGE_CURVE('',#31146,#32446,#21700,.T.);
#41911=EDGE_CURVE('',#31147,#32447,#21701,.T.);
#41912=EDGE_CURVE('',#31148,#32453,#21702,.T.);
#41913=EDGE_CURVE('',#31149,#32452,#21703,.T.);
#41914=EDGE_CURVE('',#31150,#32451,#21704,.T.);
#41915=EDGE_CURVE('',#31151,#32450,#21705,.T.);
#41916=EDGE_CURVE('',#31152,#32449,#21706,.T.);
#41917=EDGE_CURVE('',#31153,#32448,#21707,.T.);
#41918=EDGE_CURVE('',#31138,#32438,#21708,.T.);
#41919=EDGE_CURVE('',#31139,#32439,#21709,.T.);
#41920=EDGE_CURVE('',#31140,#32445,#21710,.T.);
#41921=EDGE_CURVE('',#31141,#32444,#21711,.T.);
#41922=EDGE_CURVE('',#31142,#32443,#21712,.T.);
#41923=EDGE_CURVE('',#31143,#32442,#21713,.T.);
#41924=EDGE_CURVE('',#31144,#32441,#21714,.T.);
#41925=EDGE_CURVE('',#31145,#32440,#21715,.T.);
#41926=EDGE_CURVE('',#29821,#32563,#21716,.T.);
#41927=EDGE_CURVE('',#29814,#32569,#21717,.T.);
#41928=EDGE_CURVE('',#31130,#32430,#21718,.T.);
#41929=EDGE_CURVE('',#31131,#32431,#21719,.T.);
#41930=EDGE_CURVE('',#31132,#32437,#21720,.T.);
#41931=EDGE_CURVE('',#31133,#32436,#21721,.T.);
#41932=EDGE_CURVE('',#31134,#32435,#21722,.T.);
#41933=EDGE_CURVE('',#31135,#32434,#21723,.T.);
#41934=EDGE_CURVE('',#31136,#32433,#21724,.T.);
#41935=EDGE_CURVE('',#31137,#32432,#21725,.T.);
#41936=EDGE_CURVE('',#31122,#32422,#21726,.T.);
#41937=EDGE_CURVE('',#31123,#32423,#21727,.T.);
#41938=EDGE_CURVE('',#31124,#32429,#21728,.T.);
#41939=EDGE_CURVE('',#31125,#32428,#21729,.T.);
#41940=EDGE_CURVE('',#31126,#32427,#21730,.T.);
#41941=EDGE_CURVE('',#31127,#32426,#21731,.T.);
#41942=EDGE_CURVE('',#31128,#32425,#21732,.T.);
#41943=EDGE_CURVE('',#31129,#32424,#21733,.T.);
#41944=EDGE_CURVE('',#31061,#32372,#21734,.T.);
#41945=EDGE_CURVE('',#32373,#31060,#21735,.T.);
#41946=EDGE_CURVE('',#31062,#32371,#21736,.T.);
#41947=EDGE_CURVE('',#31063,#32370,#21737,.T.);
#41948=EDGE_CURVE('',#31064,#32369,#21738,.T.);
#41949=EDGE_CURVE('',#31065,#32368,#21739,.T.);
#41950=EDGE_CURVE('',#31114,#32414,#21740,.T.);
#41951=EDGE_CURVE('',#31115,#32415,#21741,.T.);
#41952=EDGE_CURVE('',#31116,#32421,#21742,.T.);
#41953=EDGE_CURVE('',#31117,#32420,#21743,.T.);
#41954=EDGE_CURVE('',#31118,#32419,#21744,.T.);
#41955=EDGE_CURVE('',#31119,#32418,#21745,.T.);
#41956=EDGE_CURVE('',#31120,#32417,#21746,.T.);
#41957=EDGE_CURVE('',#31121,#32416,#21747,.T.);
#41958=EDGE_CURVE('',#31106,#32406,#21748,.T.);
#41959=EDGE_CURVE('',#31107,#32407,#21749,.T.);
#41960=EDGE_CURVE('',#31108,#32413,#21750,.T.);
#41961=EDGE_CURVE('',#31109,#32412,#21751,.T.);
#41962=EDGE_CURVE('',#31110,#32411,#21752,.T.);
#41963=EDGE_CURVE('',#31111,#32410,#21753,.T.);
#41964=EDGE_CURVE('',#31112,#32409,#21754,.T.);
#41965=EDGE_CURVE('',#31113,#32408,#21755,.T.);
#41966=EDGE_CURVE('',#29829,#32555,#21756,.T.);
#41967=EDGE_CURVE('',#29822,#32561,#21757,.T.);
#41968=EDGE_CURVE('',#31098,#32398,#21758,.T.);
#41969=EDGE_CURVE('',#31099,#32399,#21759,.T.);
#41970=EDGE_CURVE('',#31100,#32405,#21760,.T.);
#41971=EDGE_CURVE('',#31101,#32404,#21761,.T.);
#41972=EDGE_CURVE('',#31102,#32403,#21762,.T.);
#41973=EDGE_CURVE('',#31103,#32402,#21763,.T.);
#41974=EDGE_CURVE('',#31104,#32401,#21764,.T.);
#41975=EDGE_CURVE('',#31105,#32400,#21765,.T.);
#41976=EDGE_CURVE('',#31090,#32390,#21766,.T.);
#41977=EDGE_CURVE('',#31091,#32391,#21767,.T.);
#41978=EDGE_CURVE('',#31092,#32397,#21768,.T.);
#41979=EDGE_CURVE('',#31093,#32396,#21769,.T.);
#41980=EDGE_CURVE('',#31094,#32395,#21770,.T.);
#41981=EDGE_CURVE('',#31095,#32394,#21771,.T.);
#41982=EDGE_CURVE('',#31096,#32393,#21772,.T.);
#41983=EDGE_CURVE('',#31097,#32392,#21773,.T.);
#41984=EDGE_CURVE('',#32363,#32633,#3496,.T.);
#41985=EDGE_CURVE('',#32633,#32365,#21774,.T.);
#41986=EDGE_CURVE('',#32364,#32633,#21775,.T.);
#41987=EDGE_CURVE('',#31082,#32382,#21776,.T.);
#41988=EDGE_CURVE('',#31083,#32383,#21777,.T.);
#41989=EDGE_CURVE('',#31084,#32389,#21778,.T.);
#41990=EDGE_CURVE('',#31085,#32388,#21779,.T.);
#41991=EDGE_CURVE('',#31086,#32387,#21780,.T.);
#41992=EDGE_CURVE('',#31087,#32386,#21781,.T.);
#41993=EDGE_CURVE('',#31088,#32385,#21782,.T.);
#41994=EDGE_CURVE('',#31089,#32384,#21783,.T.);
#41995=EDGE_CURVE('',#31074,#32374,#21784,.T.);
#41996=EDGE_CURVE('',#31075,#32375,#21785,.T.);
#41997=EDGE_CURVE('',#31076,#32381,#21786,.T.);
#41998=EDGE_CURVE('',#31077,#32380,#21787,.T.);
#41999=EDGE_CURVE('',#31078,#32379,#21788,.T.);
#42000=EDGE_CURVE('',#31079,#32378,#21789,.T.);
#42001=EDGE_CURVE('',#31080,#32377,#21790,.T.);
#42002=EDGE_CURVE('',#31081,#32376,#21791,.T.);
#42003=EDGE_CURVE('',#31053,#32361,#21792,.T.);
#42004=EDGE_CURVE('',#32362,#31052,#21793,.T.);
#42005=EDGE_CURVE('',#31054,#32360,#21794,.T.);
#42006=EDGE_CURVE('',#31055,#32359,#21795,.T.);
#42007=EDGE_CURVE('',#31056,#32358,#21796,.T.);
#42008=EDGE_CURVE('',#31057,#32357,#21797,.T.);
#42009=EDGE_CURVE('',#29837,#32547,#21798,.T.);
#42010=EDGE_CURVE('',#29830,#32553,#21799,.T.);
#42011=EDGE_CURVE('',#29757,#32545,#21800,.T.);
#42012=EDGE_CURVE('',#32537,#29756,#21801,.T.);
#42013=EDGE_CURVE('',#29758,#32544,#21802,.T.);
#42014=EDGE_CURVE('',#32356,#31050,#21803,.T.);
#42015=EDGE_CURVE('',#31051,#32355,#21804,.T.);
#42016=EDGE_CURVE('',#31059,#32366,#21805,.T.);
#42017=EDGE_CURVE('',#32367,#31058,#21806,.T.);
#42018=EDGE_CURVE('',#32485,#31066,#21807,.T.);
#42019=EDGE_CURVE('',#31067,#32484,#21808,.T.);
#42020=EDGE_CURVE('',#32634,#32635,#21809,.T.);
#42021=EDGE_CURVE('',#32636,#32634,#21810,.T.);
#42022=EDGE_CURVE('',#32636,#32637,#21811,.T.);
#42023=EDGE_CURVE('',#32637,#32635,#21812,.T.);
#42024=EDGE_CURVE('',#32634,#32638,#21813,.T.);
#42025=EDGE_CURVE('',#32639,#32638,#21814,.T.);
#42026=EDGE_CURVE('',#32636,#32639,#21815,.T.);
#42027=EDGE_CURVE('',#32638,#32640,#21816,.T.);
#42028=EDGE_CURVE('',#32641,#32640,#21817,.T.);
#42029=EDGE_CURVE('',#32639,#32641,#21818,.T.);
#42030=EDGE_CURVE('',#32642,#32640,#21819,.T.);
#42031=EDGE_CURVE('',#32643,#32642,#21820,.T.);
#42032=EDGE_CURVE('',#32643,#32641,#21821,.T.);
#42033=EDGE_CURVE('',#32642,#32644,#21822,.T.);
#42034=EDGE_CURVE('',#32645,#32644,#21823,.T.);
#42035=EDGE_CURVE('',#32643,#32645,#21824,.T.);
#42036=EDGE_CURVE('',#32644,#32646,#21825,.T.);
#42037=EDGE_CURVE('',#32647,#32646,#21826,.T.);
#42038=EDGE_CURVE('',#32645,#32647,#21827,.T.);
#42039=EDGE_CURVE('',#32646,#32648,#21828,.T.);
#42040=EDGE_CURVE('',#32649,#32648,#21829,.T.);
#42041=EDGE_CURVE('',#32647,#32649,#21830,.T.);
#42042=EDGE_CURVE('',#32635,#32648,#21831,.T.);
#42043=EDGE_CURVE('',#32637,#32649,#21832,.T.);
#42044=EDGE_CURVE('',#32650,#32650,#6848,.T.);
#42045=EDGE_CURVE('',#32650,#32651,#21833,.T.);
#42046=EDGE_CURVE('',#32651,#32651,#6849,.T.);
#42047=EDGE_CURVE('',#32652,#32652,#6850,.T.);
#42048=EDGE_CURVE('',#32652,#32653,#6851,.T.);
#42049=EDGE_CURVE('',#32653,#32653,#6852,.T.);
#42050=EDGE_CURVE('',#32653,#32654,#21834,.T.);
#42051=EDGE_CURVE('',#32654,#32654,#6853,.T.);
#42052=EDGE_CURVE('',#32654,#32655,#6854,.T.);
#42053=EDGE_CURVE('',#32655,#32655,#6855,.T.);
#42054=EDGE_CURVE('',#32656,#32657,#6856,.T.);
#42055=EDGE_CURVE('',#32656,#32658,#6857,.T.);
#42056=EDGE_CURVE('',#32659,#32658,#6858,.T.);
#42057=EDGE_CURVE('',#32659,#32657,#6859,.T.);
#42058=EDGE_CURVE('',#32660,#32660,#6860,.T.);
#42059=EDGE_CURVE('',#32660,#32661,#21835,.T.);
#42060=EDGE_CURVE('',#32661,#32661,#6861,.T.);
#42061=EDGE_CURVE('',#32658,#32659,#21836,.T.);
#42062=EDGE_CURVE('',#32657,#32656,#21837,.T.);
#42063=EDGE_CURVE('',#32662,#32662,#6862,.T.);
#42064=EDGE_CURVE('',#32662,#32663,#21838,.T.);
#42065=EDGE_CURVE('',#32663,#32663,#6863,.T.);
#42066=EDGE_CURVE('',#32664,#32664,#6864,.T.);
#42067=EDGE_CURVE('',#32664,#32665,#6865,.T.);
#42068=EDGE_CURVE('',#32665,#32665,#6866,.T.);
#42069=EDGE_CURVE('',#32665,#32666,#21839,.T.);
#42070=EDGE_CURVE('',#32666,#32666,#6867,.T.);
#42071=EDGE_CURVE('',#32666,#32667,#6868,.T.);
#42072=EDGE_CURVE('',#32667,#32667,#6869,.T.);
#42073=EDGE_CURVE('',#32668,#32669,#6870,.T.);
#42074=EDGE_CURVE('',#32668,#32670,#6871,.T.);
#42075=EDGE_CURVE('',#32671,#32670,#6872,.T.);
#42076=EDGE_CURVE('',#32671,#32669,#6873,.T.);
#42077=EDGE_CURVE('',#32672,#32672,#6874,.T.);
#42078=EDGE_CURVE('',#32672,#32673,#21840,.T.);
#42079=EDGE_CURVE('',#32673,#32673,#6875,.T.);
#42080=EDGE_CURVE('',#32669,#32668,#21841,.T.);
#42081=EDGE_CURVE('',#32670,#32671,#21842,.T.);
#42082=EDGE_CURVE('',#32674,#32675,#21843,.T.);
#42083=EDGE_CURVE('',#32675,#32676,#21844,.T.);
#42084=EDGE_CURVE('',#32676,#32677,#21845,.T.);
#42085=EDGE_CURVE('',#32677,#32674,#21846,.T.);
#42086=EDGE_CURVE('',#32678,#32679,#21847,.T.);
#42087=EDGE_CURVE('',#32679,#32680,#21848,.T.);
#42088=EDGE_CURVE('',#32680,#32681,#21849,.T.);
#42089=EDGE_CURVE('',#32681,#32678,#21850,.T.);
#42090=EDGE_CURVE('',#32682,#32683,#21851,.T.);
#42091=EDGE_CURVE('',#32683,#32684,#21852,.T.);
#42092=EDGE_CURVE('',#32684,#32685,#21853,.T.);
#42093=EDGE_CURVE('',#32685,#32686,#21854,.T.);
#42094=EDGE_CURVE('',#32686,#32687,#21855,.T.);
#42095=EDGE_CURVE('',#32687,#32682,#21856,.T.);
#42096=EDGE_CURVE('',#32688,#32689,#21857,.T.);
#42097=EDGE_CURVE('',#32689,#32690,#21858,.T.);
#42098=EDGE_CURVE('',#32690,#32691,#21859,.T.);
#42099=EDGE_CURVE('',#32691,#32688,#21860,.T.);
#42100=EDGE_CURVE('',#32692,#32693,#21861,.T.);
#42101=EDGE_CURVE('',#32693,#32694,#21862,.T.);
#42102=EDGE_CURVE('',#32694,#32695,#21863,.T.);
#42103=EDGE_CURVE('',#32695,#32696,#21864,.T.);
#42104=EDGE_CURVE('',#32696,#32697,#21865,.T.);
#42105=EDGE_CURVE('',#32697,#32692,#21866,.T.);
#42106=EDGE_CURVE('',#32698,#32699,#21867,.T.);
#42107=EDGE_CURVE('',#32699,#32700,#21868,.T.);
#42108=EDGE_CURVE('',#32701,#32700,#21869,.T.);
#42109=EDGE_CURVE('',#32701,#32698,#21870,.T.);
#42110=EDGE_CURVE('',#32702,#32703,#21871,.T.);
#42111=EDGE_CURVE('',#32703,#32701,#6876,.T.);
#42112=EDGE_CURVE('',#32700,#32704,#6877,.T.);
#42113=EDGE_CURVE('',#32704,#32705,#21872,.T.);
#42114=EDGE_CURVE('',#32705,#32702,#6878,.T.);
#42115=EDGE_CURVE('',#32706,#32707,#21873,.T.);
#42116=EDGE_CURVE('',#32707,#32708,#21874,.T.);
#42117=EDGE_CURVE('',#32709,#32708,#21875,.T.);
#42118=EDGE_CURVE('',#32709,#32706,#21876,.T.);
#42119=EDGE_CURVE('',#32710,#32711,#6879,.T.);
#42120=EDGE_CURVE('',#32711,#32712,#21877,.T.);
#42121=EDGE_CURVE('',#32712,#32709,#6880,.T.);
#42122=EDGE_CURVE('',#32708,#32713,#6881,.T.);
#42123=EDGE_CURVE('',#32713,#32710,#21878,.T.);
#42124=EDGE_CURVE('',#32714,#32715,#21879,.T.);
#42125=EDGE_CURVE('',#32714,#32716,#21880,.T.);
#42126=EDGE_CURVE('',#32716,#32717,#21881,.T.);
#42127=EDGE_CURVE('',#32717,#32715,#21882,.T.);
#42128=EDGE_CURVE('',#32718,#32719,#6882,.T.);
#42129=EDGE_CURVE('',#32719,#32720,#21883,.T.);
#42130=EDGE_CURVE('',#32720,#32714,#6883,.T.);
#42131=EDGE_CURVE('',#32715,#32721,#6884,.T.);
#42132=EDGE_CURVE('',#32721,#32718,#21884,.T.);
#42133=EDGE_CURVE('',#32722,#32723,#21885,.T.);
#42134=EDGE_CURVE('',#32722,#32724,#21886,.T.);
#42135=EDGE_CURVE('',#32724,#32725,#21887,.T.);
#42136=EDGE_CURVE('',#32725,#32723,#21888,.T.);
#42137=EDGE_CURVE('',#32726,#32727,#6885,.T.);
#42138=EDGE_CURVE('',#32727,#32728,#21889,.T.);
#42139=EDGE_CURVE('',#32728,#32722,#6886,.T.);
#42140=EDGE_CURVE('',#32723,#32729,#6887,.T.);
#42141=EDGE_CURVE('',#32729,#32726,#21890,.T.);
#42142=EDGE_CURVE('',#32724,#32730,#6888,.T.);
#42143=EDGE_CURVE('',#32730,#32728,#21891,.T.);
#42144=EDGE_CURVE('',#32724,#32683,#6889,.T.);
#42145=EDGE_CURVE('',#32683,#32730,#6890,.T.);
#42146=EDGE_CURVE('',#32731,#32717,#6891,.T.);
#42147=EDGE_CURVE('',#32721,#32731,#21892,.T.);
#42148=EDGE_CURVE('',#32731,#32730,#21893,.T.);
#42149=EDGE_CURVE('',#32684,#32731,#6892,.T.);
#42150=EDGE_CURVE('',#32725,#32682,#6893,.T.);
#42151=EDGE_CURVE('',#32732,#32725,#6894,.T.);
#42152=EDGE_CURVE('',#32729,#32732,#21894,.T.);
#42153=EDGE_CURVE('',#32684,#32717,#6895,.T.);
#42154=EDGE_CURVE('',#32732,#32682,#6896,.T.);
#42155=EDGE_CURVE('',#32733,#32720,#21895,.T.);
#42156=EDGE_CURVE('',#32716,#32733,#6897,.T.);
#42157=EDGE_CURVE('',#32685,#32716,#6898,.T.);
#42158=EDGE_CURVE('',#32734,#32687,#6899,.T.);
#42159=EDGE_CURVE('',#32732,#32734,#21896,.T.);
#42160=EDGE_CURVE('',#32685,#32733,#6900,.T.);
#42161=EDGE_CURVE('',#32735,#32734,#6901,.T.);
#42162=EDGE_CURVE('',#32679,#32687,#6902,.T.);
#42163=EDGE_CURVE('',#32735,#32679,#6903,.T.);
#42164=EDGE_CURVE('',#32736,#32733,#21897,.T.);
#42165=EDGE_CURVE('',#32686,#32736,#6904,.T.);
#42166=EDGE_CURVE('',#32680,#32686,#6905,.T.);
#42167=EDGE_CURVE('',#32737,#32678,#6906,.T.);
#42168=EDGE_CURVE('',#32735,#32737,#21898,.T.);
#42169=EDGE_CURVE('',#32736,#32738,#6907,.T.);
#42170=EDGE_CURVE('',#32680,#32738,#6908,.T.);
#42171=EDGE_CURVE('',#32737,#32676,#6909,.T.);
#42172=EDGE_CURVE('',#32676,#32678,#6910,.T.);
#42173=EDGE_CURVE('',#32739,#32738,#21899,.T.);
#42174=EDGE_CURVE('',#32681,#32739,#6911,.T.);
#42175=EDGE_CURVE('',#32677,#32681,#6912,.T.);
#42176=EDGE_CURVE('',#32740,#32675,#6913,.T.);
#42177=EDGE_CURVE('',#32737,#32740,#21900,.T.);
#42178=EDGE_CURVE('',#32741,#32712,#21901,.T.);
#42179=EDGE_CURVE('',#32706,#32741,#6914,.T.);
#42180=EDGE_CURVE('',#32677,#32739,#6915,.T.);
#42181=EDGE_CURVE('',#32740,#32690,#6916,.T.);
#42182=EDGE_CURVE('',#32690,#32675,#6917,.T.);
#42183=EDGE_CURVE('',#32706,#32697,#6918,.T.);
#42184=EDGE_CURVE('',#32697,#32741,#6919,.T.);
#42185=EDGE_CURVE('',#32742,#32739,#21902,.T.);
#42186=EDGE_CURVE('',#32674,#32742,#6920,.T.);
#42187=EDGE_CURVE('',#32691,#32674,#6921,.T.);
#42188=EDGE_CURVE('',#32743,#32689,#6922,.T.);
#42189=EDGE_CURVE('',#32740,#32743,#21903,.T.);
#42190=EDGE_CURVE('',#32744,#32741,#21904,.T.);
#42191=EDGE_CURVE('',#32692,#32744,#6923,.T.);
#42192=EDGE_CURVE('',#32707,#32696,#6924,.T.);
#42193=EDGE_CURVE('',#32745,#32707,#6925,.T.);
#42194=EDGE_CURVE('',#32713,#32745,#21905,.T.);
#42195=EDGE_CURVE('',#32691,#32742,#6926,.T.);
#42196=EDGE_CURVE('',#32744,#32743,#6927,.T.);
#42197=EDGE_CURVE('',#32692,#32689,#6928,.T.);
#42198=EDGE_CURVE('',#32745,#32696,#6929,.T.);
#42199=EDGE_CURVE('',#32746,#32742,#21906,.T.);
#42200=EDGE_CURVE('',#32688,#32746,#6930,.T.);
#42201=EDGE_CURVE('',#32693,#32688,#6931,.T.);
#42202=EDGE_CURVE('',#32747,#32695,#6932,.T.);
#42203=EDGE_CURVE('',#32745,#32747,#21907,.T.);
#42204=EDGE_CURVE('',#32747,#32703,#21908,.T.);
#42205=EDGE_CURVE('',#32698,#32747,#6933,.T.);
#42206=EDGE_CURVE('',#32746,#32748,#6934,.T.);
#42207=EDGE_CURVE('',#32693,#32748,#6935,.T.);
#42208=EDGE_CURVE('',#32698,#32695,#6936,.T.);
#42209=EDGE_CURVE('',#32749,#32748,#21909,.T.);
#42210=EDGE_CURVE('',#32694,#32749,#6937,.T.);
#42211=EDGE_CURVE('',#32699,#32694,#6938,.T.);
#42212=EDGE_CURVE('',#32699,#32749,#6939,.T.);
#42213=EDGE_CURVE('',#32704,#32749,#21910,.T.);
#42214=EDGE_CURVE('',#32750,#32750,#6940,.T.);
#42215=EDGE_CURVE('',#32750,#32751,#21911,.T.);
#42216=EDGE_CURVE('',#32751,#32751,#6941,.T.);
#42217=EDGE_CURVE('',#32752,#32753,#3497,.F.);
#42218=EDGE_CURVE('',#32754,#32752,#6942,.T.);
#42219=EDGE_CURVE('',#32755,#32754,#3498,.T.);
#42220=EDGE_CURVE('',#32753,#32755,#3499,.T.);
#42221=EDGE_CURVE('',#32756,#32754,#3500,.T.);
#42222=EDGE_CURVE('',#32752,#32757,#3501,.T.);
#42223=EDGE_CURVE('',#32756,#32757,#21912,.T.);
#42224=EDGE_CURVE('',#32758,#32759,#6943,.T.);
#42225=EDGE_CURVE('',#32760,#32758,#3502,.T.);
#42226=EDGE_CURVE('',#32761,#32760,#3503,.F.);
#42227=EDGE_CURVE('',#32762,#32761,#6944,.T.);
#42228=EDGE_CURVE('',#32759,#32762,#205,.T.);
#42229=EDGE_CURVE('',#32763,#32764,#3504,.T.);
#42230=EDGE_CURVE('',#32764,#32765,#21913,.T.);
#42231=EDGE_CURVE('',#32765,#32766,#3505,.T.);
#42232=EDGE_CURVE('',#32763,#32766,#21914,.T.);
#42233=EDGE_CURVE('',#32767,#32768,#3506,.T.);
#42234=EDGE_CURVE('',#32768,#32769,#21915,.T.);
#42235=EDGE_CURVE('',#32769,#32770,#3507,.T.);
#42236=EDGE_CURVE('',#32767,#32770,#21916,.T.);
#42237=EDGE_CURVE('',#32771,#32772,#3508,.T.);
#42238=EDGE_CURVE('',#32772,#32773,#21917,.T.);
#42239=EDGE_CURVE('',#32773,#32774,#3509,.T.);
#42240=EDGE_CURVE('',#32771,#32774,#21918,.T.);
#42241=EDGE_CURVE('',#32775,#32776,#3510,.T.);
#42242=EDGE_CURVE('',#32776,#32777,#21919,.T.);
#42243=EDGE_CURVE('',#32777,#32778,#3511,.T.);
#42244=EDGE_CURVE('',#32775,#32778,#21920,.T.);
#42245=EDGE_CURVE('',#32779,#32780,#3512,.T.);
#42246=EDGE_CURVE('',#32780,#32781,#21921,.T.);
#42247=EDGE_CURVE('',#32781,#32782,#3513,.T.);
#42248=EDGE_CURVE('',#32779,#32782,#21922,.T.);
#42249=EDGE_CURVE('',#32783,#32784,#3514,.T.);
#42250=EDGE_CURVE('',#32784,#32785,#21923,.T.);
#42251=EDGE_CURVE('',#32785,#32786,#3515,.T.);
#42252=EDGE_CURVE('',#32783,#32786,#21924,.T.);
#42253=EDGE_CURVE('',#32787,#32788,#3516,.T.);
#42254=EDGE_CURVE('',#32788,#32789,#21925,.T.);
#42255=EDGE_CURVE('',#32789,#32790,#3517,.T.);
#42256=EDGE_CURVE('',#32787,#32790,#21926,.T.);
#42257=EDGE_CURVE('',#32791,#32792,#3518,.T.);
#42258=EDGE_CURVE('',#32792,#32793,#21927,.T.);
#42259=EDGE_CURVE('',#32793,#32794,#3519,.T.);
#42260=EDGE_CURVE('',#32791,#32794,#21928,.T.);
#42261=EDGE_CURVE('',#32795,#32796,#3520,.T.);
#42262=EDGE_CURVE('',#32796,#32797,#21929,.T.);
#42263=EDGE_CURVE('',#32797,#32798,#3521,.T.);
#42264=EDGE_CURVE('',#32795,#32798,#21930,.T.);
#42265=EDGE_CURVE('',#32799,#32800,#3522,.T.);
#42266=EDGE_CURVE('',#32800,#32801,#21931,.T.);
#42267=EDGE_CURVE('',#32801,#32802,#3523,.T.);
#42268=EDGE_CURVE('',#32799,#32802,#21932,.T.);
#42269=EDGE_CURVE('',#32803,#32804,#3524,.T.);
#42270=EDGE_CURVE('',#32804,#32805,#21933,.T.);
#42271=EDGE_CURVE('',#32805,#32806,#3525,.T.);
#42272=EDGE_CURVE('',#32803,#32806,#21934,.T.);
#42273=EDGE_CURVE('',#32807,#32808,#6945,.T.);
#42274=EDGE_CURVE('',#32808,#32809,#21935,.T.);
#42275=EDGE_CURVE('',#32809,#32809,#6946,.T.);
#42276=EDGE_CURVE('',#32808,#32810,#6947,.T.);
#42277=EDGE_CURVE('',#32810,#32811,#3526,.T.);
#42278=EDGE_CURVE('',#32811,#32812,#21936,.T.);
#42279=EDGE_CURVE('',#32812,#32807,#3527,.T.);
#42280=EDGE_CURVE('',#32813,#32814,#21937,.T.);
#42281=EDGE_CURVE('',#32813,#32815,#206,.T.);
#42282=EDGE_CURVE('',#32816,#32815,#21938,.T.);
#42283=EDGE_CURVE('',#32814,#32816,#207,.T.);
#42284=EDGE_CURVE('',#32817,#32818,#21939,.T.);
#42285=EDGE_CURVE('',#32817,#32819,#208,.T.);
#42286=EDGE_CURVE('',#32820,#32819,#21940,.T.);
#42287=EDGE_CURVE('',#32818,#32820,#209,.T.);
#42288=EDGE_CURVE('',#32821,#32822,#21941,.T.);
#42289=EDGE_CURVE('',#32821,#32823,#210,.T.);
#42290=EDGE_CURVE('',#32824,#32823,#21942,.T.);
#42291=EDGE_CURVE('',#32822,#32824,#211,.T.);
#42292=EDGE_CURVE('',#32825,#32826,#21943,.T.);
#42293=EDGE_CURVE('',#32825,#32827,#212,.T.);
#42294=EDGE_CURVE('',#32828,#32827,#21944,.T.);
#42295=EDGE_CURVE('',#32826,#32828,#213,.T.);
#42296=EDGE_CURVE('',#32829,#32830,#21945,.T.);
#42297=EDGE_CURVE('',#32829,#32831,#214,.T.);
#42298=EDGE_CURVE('',#32832,#32831,#21946,.T.);
#42299=EDGE_CURVE('',#32830,#32832,#215,.T.);
#42300=EDGE_CURVE('',#32833,#32834,#21947,.T.);
#42301=EDGE_CURVE('',#32833,#32835,#216,.T.);
#42302=EDGE_CURVE('',#32836,#32835,#21948,.T.);
#42303=EDGE_CURVE('',#32834,#32836,#217,.T.);
#42304=EDGE_CURVE('',#32837,#32838,#21949,.T.);
#42305=EDGE_CURVE('',#32837,#32839,#218,.T.);
#42306=EDGE_CURVE('',#32840,#32839,#21950,.T.);
#42307=EDGE_CURVE('',#32838,#32840,#219,.T.);
#42308=EDGE_CURVE('',#32841,#32842,#21951,.T.);
#42309=EDGE_CURVE('',#32841,#32843,#220,.T.);
#42310=EDGE_CURVE('',#32844,#32843,#21952,.T.);
#42311=EDGE_CURVE('',#32842,#32844,#221,.T.);
#42312=EDGE_CURVE('',#32845,#32846,#21953,.T.);
#42313=EDGE_CURVE('',#32845,#32847,#222,.T.);
#42314=EDGE_CURVE('',#32848,#32847,#21954,.T.);
#42315=EDGE_CURVE('',#32846,#32848,#223,.T.);
#42316=EDGE_CURVE('',#32849,#32850,#21955,.T.);
#42317=EDGE_CURVE('',#32849,#32851,#224,.T.);
#42318=EDGE_CURVE('',#32852,#32851,#21956,.T.);
#42319=EDGE_CURVE('',#32850,#32852,#225,.T.);
#42320=EDGE_CURVE('',#32853,#32854,#21957,.T.);
#42321=EDGE_CURVE('',#32853,#32855,#226,.T.);
#42322=EDGE_CURVE('',#32856,#32855,#21958,.T.);
#42323=EDGE_CURVE('',#32854,#32856,#227,.T.);
#42324=EDGE_CURVE('',#32857,#32858,#21959,.T.);
#42325=EDGE_CURVE('',#32857,#32859,#228,.T.);
#42326=EDGE_CURVE('',#32860,#32859,#21960,.T.);
#42327=EDGE_CURVE('',#32858,#32860,#229,.T.);
#42328=EDGE_CURVE('',#32861,#32862,#21961,.T.);
#42329=EDGE_CURVE('',#32861,#32863,#6948,.T.);
#42330=EDGE_CURVE('',#32863,#32862,#6949,.T.);
#42331=EDGE_CURVE('',#32814,#32765,#3528,.T.);
#42332=EDGE_CURVE('',#32766,#32816,#3529,.T.);
#42333=EDGE_CURVE('',#32818,#32769,#3530,.T.);
#42334=EDGE_CURVE('',#32770,#32820,#3531,.T.);
#42335=EDGE_CURVE('',#32822,#32773,#3532,.T.);
#42336=EDGE_CURVE('',#32774,#32824,#3533,.T.);
#42337=EDGE_CURVE('',#32826,#32777,#3534,.T.);
#42338=EDGE_CURVE('',#32778,#32828,#3535,.T.);
#42339=EDGE_CURVE('',#32830,#32781,#3536,.T.);
#42340=EDGE_CURVE('',#32782,#32832,#3537,.T.);
#42341=EDGE_CURVE('',#32834,#32785,#3538,.T.);
#42342=EDGE_CURVE('',#32786,#32836,#3539,.T.);
#42343=EDGE_CURVE('',#32838,#32789,#3540,.T.);
#42344=EDGE_CURVE('',#32790,#32840,#3541,.T.);
#42345=EDGE_CURVE('',#32842,#32793,#3542,.T.);
#42346=EDGE_CURVE('',#32794,#32844,#3543,.T.);
#42347=EDGE_CURVE('',#32846,#32797,#3544,.T.);
#42348=EDGE_CURVE('',#32798,#32848,#3545,.T.);
#42349=EDGE_CURVE('',#32850,#32801,#3546,.T.);
#42350=EDGE_CURVE('',#32802,#32852,#3547,.T.);
#42351=EDGE_CURVE('',#32854,#32805,#3548,.T.);
#42352=EDGE_CURVE('',#32806,#32856,#3549,.T.);
#42353=EDGE_CURVE('',#32858,#32812,#3550,.T.);
#42354=EDGE_CURVE('',#32864,#32860,#21962,.T.);
#42355=EDGE_CURVE('',#32864,#32807,#3551,.T.);
#42356=EDGE_CURVE('',#32755,#32813,#3552,.T.);
#42357=EDGE_CURVE('',#32815,#32756,#3553,.T.);
#42358=EDGE_CURVE('',#32764,#32817,#3554,.T.);
#42359=EDGE_CURVE('',#32819,#32763,#3555,.T.);
#42360=EDGE_CURVE('',#32768,#32821,#3556,.T.);
#42361=EDGE_CURVE('',#32823,#32767,#3557,.T.);
#42362=EDGE_CURVE('',#32772,#32825,#3558,.T.);
#42363=EDGE_CURVE('',#32827,#32771,#3559,.T.);
#42364=EDGE_CURVE('',#32776,#32829,#3560,.T.);
#42365=EDGE_CURVE('',#32831,#32775,#3561,.T.);
#42366=EDGE_CURVE('',#32780,#32833,#3562,.T.);
#42367=EDGE_CURVE('',#32835,#32779,#3563,.T.);
#42368=EDGE_CURVE('',#32784,#32837,#3564,.T.);
#42369=EDGE_CURVE('',#32839,#32783,#3565,.T.);
#42370=EDGE_CURVE('',#32788,#32841,#3566,.T.);
#42371=EDGE_CURVE('',#32843,#32787,#3567,.T.);
#42372=EDGE_CURVE('',#32792,#32845,#3568,.T.);
#42373=EDGE_CURVE('',#32847,#32791,#3569,.T.);
#42374=EDGE_CURVE('',#32796,#32849,#3570,.T.);
#42375=EDGE_CURVE('',#32851,#32795,#3571,.T.);
#42376=EDGE_CURVE('',#32800,#32853,#3572,.T.);
#42377=EDGE_CURVE('',#32855,#32799,#3573,.T.);
#42378=EDGE_CURVE('',#32804,#32857,#3574,.T.);
#42379=EDGE_CURVE('',#32859,#32803,#3575,.T.);
#42380=EDGE_CURVE('',#32811,#32861,#3576,.T.);
#42381=EDGE_CURVE('',#32810,#32863,#3577,.T.);
#42382=EDGE_CURVE('',#32762,#32865,#21963,.T.);
#42383=EDGE_CURVE('',#32761,#32866,#230,.T.);
#42384=EDGE_CURVE('',#32867,#32866,#21964,.T.);
#42385=EDGE_CURVE('',#32865,#32867,#231,.T.);
#42386=EDGE_CURVE('',#32865,#32753,#3578,.T.);
#42387=EDGE_CURVE('',#32757,#32867,#3579,.T.);
#42388=EDGE_CURVE('',#32866,#32760,#3580,.T.);
#42389=EDGE_CURVE('',#32868,#32759,#21965,.T.);
#42390=EDGE_CURVE('',#32869,#32868,#21966,.T.);
#42391=EDGE_CURVE('',#32758,#32869,#21967,.T.);
#42392=EDGE_CURVE('',#32864,#32870,#21968,.T.);
#42393=EDGE_CURVE('',#32870,#32871,#21969,.T.);
#42394=EDGE_CURVE('',#32871,#32862,#21970,.T.);
#42395=EDGE_CURVE('',#32872,#32873,#6950,.T.);
#42396=EDGE_CURVE('',#32719,#32873,#21971,.T.);
#42397=EDGE_CURVE('',#32718,#32872,#21972,.T.);
#42398=EDGE_CURVE('',#32873,#32874,#21973,.T.);
#42399=EDGE_CURVE('',#32705,#32874,#21974,.T.);
#42400=EDGE_CURVE('',#32874,#32875,#6951,.T.);
#42401=EDGE_CURVE('',#32702,#32875,#21975,.T.);
#42402=EDGE_CURVE('',#32875,#32876,#21976,.T.);
#42403=EDGE_CURVE('',#32710,#32876,#21977,.T.);
#42404=EDGE_CURVE('',#32876,#32877,#6952,.T.);
#42405=EDGE_CURVE('',#32711,#32877,#21978,.T.);
#42406=EDGE_CURVE('',#32877,#32878,#21979,.T.);
#42407=EDGE_CURVE('',#32726,#32878,#21980,.T.);
#42408=EDGE_CURVE('',#32878,#32879,#6953,.T.);
#42409=EDGE_CURVE('',#32727,#32879,#21981,.T.);
#42410=EDGE_CURVE('',#32879,#32872,#21982,.T.);
#42411=EDGE_CURVE('',#32871,#32868,#21983,.T.);
#42412=EDGE_CURVE('',#32870,#32869,#21984,.T.);
#42413=EDGE_CURVE('',#32880,#32880,#6954,.T.);
#42414=EDGE_CURVE('',#32880,#32881,#21985,.T.);
#42415=EDGE_CURVE('',#32881,#32881,#6955,.T.);
#42416=EDGE_CURVE('',#32882,#32883,#6956,.T.);
#42417=EDGE_CURVE('',#32883,#32882,#6957,.T.);
#42418=EDGE_CURVE('',#32883,#32884,#21986,.T.);
#42419=EDGE_CURVE('',#32884,#32884,#6958,.T.);
#42420=EDGE_CURVE('',#32882,#32880,#21987,.T.);
#42421=EDGE_CURVE('',#32885,#32886,#6959,.T.);
#42422=EDGE_CURVE('',#32886,#32887,#6960,.T.);
#42423=EDGE_CURVE('',#32887,#32888,#6961,.T.);
#42424=EDGE_CURVE('',#32888,#32889,#6962,.T.);
#42425=EDGE_CURVE('',#32889,#32890,#6963,.T.);
#42426=EDGE_CURVE('',#32890,#32885,#6964,.T.);
#42427=EDGE_CURVE('',#32891,#32892,#6965,.T.);
#42428=EDGE_CURVE('',#32893,#32891,#6966,.T.);
#42429=EDGE_CURVE('',#32894,#32893,#6967,.T.);
#42430=EDGE_CURVE('',#32895,#32894,#6968,.T.);
#42431=EDGE_CURVE('',#32896,#32895,#6969,.T.);
#42432=EDGE_CURVE('',#32892,#32896,#6970,.T.);
#42433=EDGE_CURVE('',#32897,#32898,#21988,.T.);
#42434=EDGE_CURVE('',#32898,#32896,#232,.T.);
#42435=EDGE_CURVE('',#32896,#32899,#233,.T.);
#42436=EDGE_CURVE('',#32900,#32899,#21989,.T.);
#42437=EDGE_CURVE('',#32900,#32888,#234,.T.);
#42438=EDGE_CURVE('',#32888,#32897,#235,.T.);
#42439=EDGE_CURVE('',#32899,#32895,#236,.T.);
#42440=EDGE_CURVE('',#32895,#32901,#237,.T.);
#42441=EDGE_CURVE('',#32902,#32901,#21990,.T.);
#42442=EDGE_CURVE('',#32902,#32889,#238,.T.);
#42443=EDGE_CURVE('',#32889,#32900,#239,.T.);
#42444=EDGE_CURVE('',#32901,#32894,#240,.T.);
#42445=EDGE_CURVE('',#32894,#32903,#241,.T.);
#42446=EDGE_CURVE('',#32904,#32903,#21991,.T.);
#42447=EDGE_CURVE('',#32904,#32890,#242,.T.);
#42448=EDGE_CURVE('',#32890,#32902,#243,.T.);
#42449=EDGE_CURVE('',#32903,#32893,#244,.T.);
#42450=EDGE_CURVE('',#32893,#32905,#245,.T.);
#42451=EDGE_CURVE('',#32906,#32905,#21992,.T.);
#42452=EDGE_CURVE('',#32906,#32885,#246,.T.);
#42453=EDGE_CURVE('',#32885,#32904,#247,.T.);
#42454=EDGE_CURVE('',#32905,#32891,#248,.T.);
#42455=EDGE_CURVE('',#32891,#32907,#249,.T.);
#42456=EDGE_CURVE('',#32908,#32907,#21993,.T.);
#42457=EDGE_CURVE('',#32908,#32886,#250,.T.);
#42458=EDGE_CURVE('',#32886,#32906,#251,.T.);
#42459=EDGE_CURVE('',#32907,#32892,#252,.T.);
#42460=EDGE_CURVE('',#32892,#32898,#253,.T.);
#42461=EDGE_CURVE('',#32897,#32887,#254,.T.);
#42462=EDGE_CURVE('',#32887,#32908,#255,.T.);
#42463=EDGE_CURVE('',#32909,#32909,#6971,.T.);
#42464=EDGE_CURVE('',#32909,#32910,#21994,.T.);
#42465=EDGE_CURVE('',#32910,#32910,#6972,.T.);
#42466=EDGE_CURVE('',#32911,#32912,#6973,.T.);
#42467=EDGE_CURVE('',#32912,#32911,#6974,.T.);
#42468=EDGE_CURVE('',#32912,#32913,#21995,.T.);
#42469=EDGE_CURVE('',#32913,#32913,#6975,.T.);
#42470=EDGE_CURVE('',#32911,#32909,#21996,.T.);
#42471=EDGE_CURVE('',#32914,#32915,#6976,.T.);
#42472=EDGE_CURVE('',#32915,#32916,#6977,.T.);
#42473=EDGE_CURVE('',#32916,#32917,#6978,.T.);
#42474=EDGE_CURVE('',#32917,#32918,#6979,.T.);
#42475=EDGE_CURVE('',#32918,#32919,#6980,.T.);
#42476=EDGE_CURVE('',#32919,#32914,#6981,.T.);
#42477=EDGE_CURVE('',#32920,#32921,#6982,.T.);
#42478=EDGE_CURVE('',#32922,#32920,#6983,.T.);
#42479=EDGE_CURVE('',#32923,#32922,#6984,.T.);
#42480=EDGE_CURVE('',#32924,#32923,#6985,.T.);
#42481=EDGE_CURVE('',#32925,#32924,#6986,.T.);
#42482=EDGE_CURVE('',#32921,#32925,#6987,.T.);
#42483=EDGE_CURVE('',#32926,#32927,#21997,.T.);
#42484=EDGE_CURVE('',#32927,#32925,#256,.T.);
#42485=EDGE_CURVE('',#32925,#32928,#257,.T.);
#42486=EDGE_CURVE('',#32929,#32928,#21998,.T.);
#42487=EDGE_CURVE('',#32929,#32917,#258,.T.);
#42488=EDGE_CURVE('',#32917,#32926,#259,.T.);
#42489=EDGE_CURVE('',#32928,#32924,#260,.T.);
#42490=EDGE_CURVE('',#32924,#32930,#261,.T.);
#42491=EDGE_CURVE('',#32931,#32930,#21999,.T.);
#42492=EDGE_CURVE('',#32931,#32918,#262,.T.);
#42493=EDGE_CURVE('',#32918,#32929,#263,.T.);
#42494=EDGE_CURVE('',#32930,#32923,#264,.T.);
#42495=EDGE_CURVE('',#32923,#32932,#265,.T.);
#42496=EDGE_CURVE('',#32933,#32932,#22000,.T.);
#42497=EDGE_CURVE('',#32933,#32919,#266,.T.);
#42498=EDGE_CURVE('',#32919,#32931,#267,.T.);
#42499=EDGE_CURVE('',#32932,#32922,#268,.T.);
#42500=EDGE_CURVE('',#32922,#32934,#269,.T.);
#42501=EDGE_CURVE('',#32935,#32934,#22001,.T.);
#42502=EDGE_CURVE('',#32935,#32914,#270,.T.);
#42503=EDGE_CURVE('',#32914,#32933,#271,.T.);
#42504=EDGE_CURVE('',#32934,#32920,#272,.T.);
#42505=EDGE_CURVE('',#32920,#32936,#273,.T.);
#42506=EDGE_CURVE('',#32937,#32936,#22002,.T.);
#42507=EDGE_CURVE('',#32937,#32915,#274,.T.);
#42508=EDGE_CURVE('',#32915,#32935,#275,.T.);
#42509=EDGE_CURVE('',#32936,#32921,#276,.T.);
#42510=EDGE_CURVE('',#32921,#32927,#277,.T.);
#42511=EDGE_CURVE('',#32926,#32916,#278,.T.);
#42512=EDGE_CURVE('',#32916,#32937,#279,.T.);
#42513=EDGE_CURVE('',#32938,#32938,#6988,.T.);
#42514=EDGE_CURVE('',#32938,#32939,#22003,.T.);
#42515=EDGE_CURVE('',#32939,#32940,#6989,.T.);
#42516=EDGE_CURVE('',#32940,#32939,#6990,.T.);
#42517=EDGE_CURVE('',#32941,#32941,#6991,.T.);
#42518=EDGE_CURVE('',#32941,#32940,#22004,.T.);
#42519=EDGE_CURVE('',#32942,#32942,#6992,.T.);
#42520=EDGE_CURVE('',#32942,#32941,#22005,.T.);
#42521=EDGE_CURVE('',#32943,#32944,#6993,.T.);
#42522=EDGE_CURVE('',#32945,#32946,#6994,.T.);
#42523=EDGE_CURVE('',#32946,#32947,#6995,.T.);
#42524=EDGE_CURVE('',#32947,#32948,#6996,.T.);
#42525=EDGE_CURVE('',#32948,#32945,#6997,.T.);
#42526=EDGE_CURVE('',#32949,#32950,#6998,.T.);
#42527=EDGE_CURVE('',#32950,#32948,#22006,.T.);
#42528=EDGE_CURVE('',#32947,#32949,#22007,.T.);
#42529=EDGE_CURVE('',#32951,#32952,#6999,.T.);
#42530=EDGE_CURVE('',#32952,#32950,#7000,.T.);
#42531=EDGE_CURVE('',#32949,#32951,#7001,.T.);
#42532=EDGE_CURVE('',#32953,#32954,#7002,.T.);
#42533=EDGE_CURVE('',#32954,#32952,#22008,.T.);
#42534=EDGE_CURVE('',#32951,#32953,#22009,.T.);
#42535=EDGE_CURVE('',#32955,#32956,#7003,.T.);
#42536=EDGE_CURVE('',#32956,#32954,#7004,.T.);
#42537=EDGE_CURVE('',#32953,#32955,#7005,.T.);
#42538=EDGE_CURVE('',#32957,#32958,#7006,.T.);
#42539=EDGE_CURVE('',#32958,#32956,#22010,.T.);
#42540=EDGE_CURVE('',#32955,#32957,#22011,.T.);
#42541=EDGE_CURVE('',#32959,#32960,#7007,.T.);
#42542=EDGE_CURVE('',#32960,#32958,#7008,.T.);
#42543=EDGE_CURVE('',#32957,#32959,#7009,.T.);
#42544=EDGE_CURVE('',#32945,#32960,#22012,.T.);
#42545=EDGE_CURVE('',#32959,#32946,#22013,.T.);
#42546=EDGE_CURVE('',#32961,#32958,#22014,.T.);
#42547=EDGE_CURVE('',#32962,#32961,#22015,.T.);
#42548=EDGE_CURVE('',#32962,#32956,#22016,.T.);
#42549=EDGE_CURVE('',#32963,#32960,#22017,.T.);
#42550=EDGE_CURVE('',#32961,#32963,#7010,.T.);
#42551=EDGE_CURVE('',#32964,#32945,#22018,.T.);
#42552=EDGE_CURVE('',#32963,#32964,#22019,.T.);
#42553=EDGE_CURVE('',#32965,#32948,#22020,.T.);
#42554=EDGE_CURVE('',#32964,#32965,#7011,.T.);
#42555=EDGE_CURVE('',#32966,#32967,#22021,.T.);
#42556=EDGE_CURVE('',#32968,#32966,#7012,.T.);
#42557=EDGE_CURVE('',#32969,#32968,#22022,.T.);
#42558=EDGE_CURVE('',#32970,#32969,#7013,.T.);
#42559=EDGE_CURVE('',#32971,#32970,#22023,.T.);
#42560=EDGE_CURVE('',#32971,#32967,#22024,.T.);
#42561=EDGE_CURVE('',#32972,#32973,#7014,.T.);
#42562=EDGE_CURVE('',#32973,#32974,#7015,.T.);
#42563=EDGE_CURVE('',#32974,#32975,#7016,.T.);
#42564=EDGE_CURVE('',#32975,#32972,#7017,.T.);
#42565=EDGE_CURVE('',#32976,#32977,#7018,.T.);
#42566=EDGE_CURVE('',#32977,#32975,#22025,.T.);
#42567=EDGE_CURVE('',#32974,#32976,#22026,.T.);
#42568=EDGE_CURVE('',#32978,#32979,#7019,.T.);
#42569=EDGE_CURVE('',#32979,#32977,#7020,.T.);
#42570=EDGE_CURVE('',#32976,#32978,#7021,.T.);
#42571=EDGE_CURVE('',#32980,#32981,#7022,.T.);
#42572=EDGE_CURVE('',#32981,#32979,#22027,.T.);
#42573=EDGE_CURVE('',#32978,#32980,#22028,.T.);
#42574=EDGE_CURVE('',#32982,#32983,#7023,.T.);
#42575=EDGE_CURVE('',#32983,#32981,#7024,.T.);
#42576=EDGE_CURVE('',#32980,#32982,#7025,.T.);
#42577=EDGE_CURVE('',#32982,#32984,#22029,.T.);
#42578=EDGE_CURVE('',#32984,#32985,#7026,.T.);
#42579=EDGE_CURVE('',#32985,#32983,#22030,.T.);
#42580=EDGE_CURVE('',#32986,#32987,#7027,.T.);
#42581=EDGE_CURVE('',#32987,#32985,#7028,.T.);
#42582=EDGE_CURVE('',#32984,#32986,#7029,.T.);
#42583=EDGE_CURVE('',#32972,#32987,#22031,.T.);
#42584=EDGE_CURVE('',#32986,#32973,#22032,.T.);
#42585=EDGE_CURVE('',#32984,#32988,#22033,.T.);
#42586=EDGE_CURVE('',#32988,#32989,#22034,.T.);
#42587=EDGE_CURVE('',#32990,#32989,#22035,.T.);
#42588=EDGE_CURVE('',#32991,#32990,#22036,.T.);
#42589=EDGE_CURVE('',#32992,#32991,#7030,.T.);
#42590=EDGE_CURVE('',#32993,#32992,#22037,.T.);
#42591=EDGE_CURVE('',#32994,#32993,#7031,.T.);
#42592=EDGE_CURVE('',#32995,#32994,#22038,.T.);
#42593=EDGE_CURVE('',#32996,#32995,#22039,.T.);
#42594=EDGE_CURVE('',#32997,#32996,#22040,.T.);
#42595=EDGE_CURVE('',#32997,#32982,#22041,.T.);
#42596=EDGE_CURVE('',#32998,#32985,#22042,.T.);
#42597=EDGE_CURVE('',#32999,#32998,#22043,.T.);
#42598=EDGE_CURVE('',#32999,#32983,#22044,.T.);
#42599=EDGE_CURVE('',#33000,#32987,#22045,.T.);
#42600=EDGE_CURVE('',#32998,#33000,#7032,.T.);
#42601=EDGE_CURVE('',#33001,#32972,#22046,.T.);
#42602=EDGE_CURVE('',#33000,#33001,#22047,.T.);
#42603=EDGE_CURVE('',#33002,#32975,#22048,.T.);
#42604=EDGE_CURVE('',#33001,#33002,#7033,.T.);
#42605=EDGE_CURVE('',#32963,#33003,#7034,.T.);
#42606=EDGE_CURVE('',#33003,#33004,#7035,.T.);
#42607=EDGE_CURVE('',#33004,#32961,#7036,.T.);
#42608=EDGE_CURVE('',#33005,#32962,#7037,.T.);
#42609=EDGE_CURVE('',#33004,#33005,#22049,.T.);
#42610=EDGE_CURVE('',#33006,#33007,#7038,.T.);
#42611=EDGE_CURVE('',#33007,#32962,#7039,.T.);
#42612=EDGE_CURVE('',#33005,#33006,#7040,.T.);
#42613=EDGE_CURVE('',#33008,#33009,#7041,.T.);
#42614=EDGE_CURVE('',#33009,#33007,#22050,.T.);
#42615=EDGE_CURVE('',#33006,#33008,#22051,.T.);
#42616=EDGE_CURVE('',#33010,#33011,#7042,.T.);
#42617=EDGE_CURVE('',#33011,#33009,#7043,.T.);
#42618=EDGE_CURVE('',#33008,#33010,#7044,.T.);
#42619=EDGE_CURVE('',#33012,#32965,#7045,.T.);
#42620=EDGE_CURVE('',#32965,#33011,#22052,.T.);
#42621=EDGE_CURVE('',#33010,#33012,#22053,.T.);
#42622=EDGE_CURVE('',#33013,#32964,#7046,.T.);
#42623=EDGE_CURVE('',#33012,#33013,#7047,.T.);
#42624=EDGE_CURVE('',#33013,#33003,#22054,.T.);
#42625=EDGE_CURVE('',#33011,#32950,#22055,.T.);
#42626=EDGE_CURVE('',#33003,#33014,#22056,.T.);
#42627=EDGE_CURVE('',#33014,#33015,#22057,.T.);
#42628=EDGE_CURVE('',#33015,#33016,#22058,.T.);
#42629=EDGE_CURVE('',#33017,#33016,#22059,.T.);
#42630=EDGE_CURVE('',#33018,#33017,#7048,.T.);
#42631=EDGE_CURVE('',#33019,#33018,#22060,.T.);
#42632=EDGE_CURVE('',#33020,#33019,#7049,.T.);
#42633=EDGE_CURVE('',#33021,#33020,#22061,.T.);
#42634=EDGE_CURVE('',#33021,#33022,#22062,.T.);
#42635=EDGE_CURVE('',#33023,#33022,#22063,.T.);
#42636=EDGE_CURVE('',#33023,#33013,#22064,.T.);
#42637=EDGE_CURVE('',#32999,#33024,#7050,.T.);
#42638=EDGE_CURVE('',#33024,#33025,#7051,.T.);
#42639=EDGE_CURVE('',#33025,#33026,#7052,.T.);
#42640=EDGE_CURVE('',#33026,#32999,#7053,.T.);
#42641=EDGE_CURVE('',#33027,#33028,#7054,.T.);
#42642=EDGE_CURVE('',#33028,#33026,#22065,.T.);
#42643=EDGE_CURVE('',#33025,#33027,#22066,.T.);
#42644=EDGE_CURVE('',#33029,#33030,#7055,.T.);
#42645=EDGE_CURVE('',#33030,#33028,#7056,.T.);
#42646=EDGE_CURVE('',#33027,#33029,#7057,.T.);
#42647=EDGE_CURVE('',#33031,#33002,#7058,.T.);
#42648=EDGE_CURVE('',#33002,#33030,#22067,.T.);
#42649=EDGE_CURVE('',#33029,#33031,#22068,.T.);
#42650=EDGE_CURVE('',#33032,#33001,#7059,.T.);
#42651=EDGE_CURVE('',#33031,#33032,#7060,.T.);
#42652=EDGE_CURVE('',#33033,#33000,#7061,.T.);
#42653=EDGE_CURVE('',#33032,#33033,#22069,.T.);
#42654=EDGE_CURVE('',#33034,#32998,#7062,.T.);
#42655=EDGE_CURVE('',#33033,#33034,#7063,.T.);
#42656=EDGE_CURVE('',#33034,#33024,#22070,.T.);
#42657=EDGE_CURVE('',#33026,#32981,#22071,.T.);
#42658=EDGE_CURVE('',#33035,#33036,#22072,.T.);
#42659=EDGE_CURVE('',#33037,#33035,#7064,.T.);
#42660=EDGE_CURVE('',#33038,#33037,#22073,.T.);
#42661=EDGE_CURVE('',#33039,#33038,#7065,.T.);
#42662=EDGE_CURVE('',#33040,#33039,#22074,.T.);
#42663=EDGE_CURVE('',#33040,#33036,#22075,.T.);
#42664=EDGE_CURVE('',#33041,#33040,#7066,.T.);
#42665=EDGE_CURVE('',#33039,#33042,#7067,.T.);
#42666=EDGE_CURVE('',#33042,#33041,#22076,.T.);
#42667=EDGE_CURVE('',#33038,#33043,#7068,.T.);
#42668=EDGE_CURVE('',#33043,#33042,#7069,.T.);
#42669=EDGE_CURVE('',#33037,#33044,#7070,.T.);
#42670=EDGE_CURVE('',#33044,#33043,#22077,.T.);
#42671=EDGE_CURVE('',#33035,#33045,#7071,.T.);
#42672=EDGE_CURVE('',#33045,#33044,#7072,.T.);
#42673=EDGE_CURVE('',#33036,#33046,#7073,.T.);
#42674=EDGE_CURVE('',#33046,#33045,#22078,.T.);
#42675=EDGE_CURVE('',#33047,#33041,#22079,.T.);
#42676=EDGE_CURVE('',#32967,#33047,#7074,.T.);
#42677=EDGE_CURVE('',#33048,#32971,#7075,.T.);
#42678=EDGE_CURVE('',#33046,#33048,#22080,.T.);
#42679=EDGE_CURVE('',#33049,#33049,#7076,.T.);
#42680=EDGE_CURVE('',#33018,#33050,#7077,.T.);
#42681=EDGE_CURVE('',#33050,#33051,#22081,.T.);
#42682=EDGE_CURVE('',#33051,#33019,#7078,.T.);
#42683=EDGE_CURVE('',#33052,#33020,#7079,.T.);
#42684=EDGE_CURVE('',#33051,#33052,#7080,.T.);
#42685=EDGE_CURVE('',#33053,#33021,#7081,.T.);
#42686=EDGE_CURVE('',#33052,#33053,#22082,.T.);
#42687=EDGE_CURVE('',#33054,#33055,#7082,.T.);
#42688=EDGE_CURVE('',#33055,#33056,#7083,.T.);
#42689=EDGE_CURVE('',#33056,#33021,#7084,.T.);
#42690=EDGE_CURVE('',#33053,#33054,#7085,.T.);
#42691=EDGE_CURVE('',#33054,#33057,#22083,.T.);
#42692=EDGE_CURVE('',#33057,#33058,#7086,.T.);
#42693=EDGE_CURVE('',#33058,#33055,#22084,.T.);
#42694=EDGE_CURVE('',#33057,#33059,#7087,.T.);
#42695=EDGE_CURVE('',#33059,#32990,#7088,.T.);
#42696=EDGE_CURVE('',#32990,#33060,#7089,.T.);
#42697=EDGE_CURVE('',#33060,#33058,#7090,.T.);
#42698=EDGE_CURVE('',#33061,#32991,#7091,.T.);
#42699=EDGE_CURVE('',#33059,#33061,#22085,.T.);
#42700=EDGE_CURVE('',#33062,#32992,#7092,.T.);
#42701=EDGE_CURVE('',#33061,#33062,#7093,.T.);
#42702=EDGE_CURVE('',#33063,#32993,#7094,.T.);
#42703=EDGE_CURVE('',#33062,#33063,#22086,.T.);
#42704=EDGE_CURVE('',#33064,#32994,#7095,.T.);
#42705=EDGE_CURVE('',#33063,#33064,#7096,.T.);
#42706=EDGE_CURVE('',#33065,#32995,#7097,.T.);
#42707=EDGE_CURVE('',#33064,#33065,#22087,.T.);
#42708=EDGE_CURVE('',#33066,#33067,#7098,.T.);
#42709=EDGE_CURVE('',#33067,#33068,#7099,.T.);
#42710=EDGE_CURVE('',#33068,#32995,#7100,.T.);
#42711=EDGE_CURVE('',#33065,#33066,#7101,.T.);
#42712=EDGE_CURVE('',#33066,#33069,#22088,.T.);
#42713=EDGE_CURVE('',#33069,#33070,#7102,.T.);
#42714=EDGE_CURVE('',#33070,#33067,#22089,.T.);
#42715=EDGE_CURVE('',#33069,#33071,#7103,.T.);
#42716=EDGE_CURVE('',#33071,#33016,#7104,.T.);
#42717=EDGE_CURVE('',#33016,#33072,#7105,.T.);
#42718=EDGE_CURVE('',#33072,#33070,#7106,.T.);
#42719=EDGE_CURVE('',#33073,#33017,#7107,.T.);
#42720=EDGE_CURVE('',#33071,#33073,#22090,.T.);
#42721=EDGE_CURVE('',#33073,#33050,#7108,.T.);
#42722=EDGE_CURVE('',#33043,#33062,#22091,.T.);
#42723=EDGE_CURVE('',#33042,#33061,#22092,.T.);
#42724=EDGE_CURVE('',#33052,#33074,#22093,.T.);
#42725=EDGE_CURVE('',#33047,#33074,#22094,.T.);
#42726=EDGE_CURVE('',#33051,#33075,#22095,.T.);
#42727=EDGE_CURVE('',#33074,#33075,#7109,.T.);
#42728=EDGE_CURVE('',#33050,#33076,#22096,.T.);
#42729=EDGE_CURVE('',#33075,#33076,#22097,.T.);
#42730=EDGE_CURVE('',#33068,#32996,#3581,.T.);
#42731=EDGE_CURVE('',#33015,#33072,#3582,.T.);
#42732=EDGE_CURVE('',#32970,#33077,#7110,.T.);
#42733=EDGE_CURVE('',#33077,#33048,#22098,.T.);
#42734=EDGE_CURVE('',#32969,#33076,#7111,.T.);
#42735=EDGE_CURVE('',#33076,#33077,#7112,.T.);
#42736=EDGE_CURVE('',#32968,#33075,#7113,.T.);
#42737=EDGE_CURVE('',#32966,#33074,#7114,.T.);
#42738=EDGE_CURVE('',#33073,#33077,#22099,.T.);
#42739=EDGE_CURVE('',#33045,#33064,#22100,.T.);
#42740=EDGE_CURVE('',#33030,#32977,#22101,.T.);
#42741=EDGE_CURVE('',#33007,#32954,#22102,.T.);
#42742=EDGE_CURVE('',#33009,#32952,#22103,.T.);
#42743=EDGE_CURVE('',#33028,#32979,#22104,.T.);
#42744=EDGE_CURVE('',#33044,#33063,#22105,.T.);
#42745=EDGE_CURVE('',#32989,#33060,#3583,.T.);
#42746=EDGE_CURVE('',#33056,#33022,#3584,.T.);
#42747=EDGE_CURVE('',#33078,#33060,#22106,.T.);
#42748=EDGE_CURVE('',#33078,#33079,#22107,.T.);
#42749=EDGE_CURVE('',#33079,#33056,#22108,.T.);
#42750=EDGE_CURVE('',#33014,#33080,#7115,.T.);
#42751=EDGE_CURVE('',#33080,#33072,#22109,.T.);
#42752=EDGE_CURVE('',#32988,#33078,#7116,.T.);
#42753=EDGE_CURVE('',#33081,#33081,#7117,.T.);
#42754=EDGE_CURVE('',#33081,#33049,#22110,.T.);
#42755=EDGE_CURVE('',#33079,#33023,#7118,.T.);
#42756=EDGE_CURVE('',#33082,#32997,#7119,.T.);
#42757=EDGE_CURVE('',#33080,#33082,#22111,.T.);
#42758=EDGE_CURVE('',#33082,#33068,#22112,.T.);
#42759=EDGE_CURVE('',#33083,#33083,#7120,.T.);
#42760=EDGE_CURVE('',#33084,#33084,#7121,.T.);
#42761=EDGE_CURVE('',#33083,#33085,#22113,.T.);
#42762=EDGE_CURVE('',#33085,#33085,#7122,.T.);
#42763=EDGE_CURVE('',#33086,#33087,#3585,.T.);
#42764=EDGE_CURVE('',#33087,#33086,#3586,.T.);
#42765=EDGE_CURVE('',#33088,#33089,#7123,.T.);
#42766=EDGE_CURVE('',#33089,#33090,#22114,.T.);
#42767=EDGE_CURVE('',#33090,#33091,#7124,.T.);
#42768=EDGE_CURVE('',#33091,#33090,#7125,.T.);
#42769=EDGE_CURVE('',#33089,#33088,#7126,.T.);
#42770=EDGE_CURVE('',#33092,#33093,#3587,.T.);
#42771=EDGE_CURVE('',#33086,#33092,#3588,.T.);
#42772=EDGE_CURVE('',#33094,#33087,#7127,.T.);
#42773=EDGE_CURVE('',#33093,#33094,#3589,.T.);
#42774=EDGE_CURVE('',#33095,#33096,#3590,.T.);
#42775=EDGE_CURVE('',#33096,#33092,#3591,.T.);
#42776=EDGE_CURVE('',#33093,#33097,#3592,.T.);
#42777=EDGE_CURVE('',#33097,#33098,#3593,.T.);
#42778=EDGE_CURVE('',#33098,#33095,#3594,.T.);
#42779=EDGE_CURVE('',#33096,#33094,#3595,.T.);
#42780=EDGE_CURVE('',#33099,#33095,#3596,.T.);
#42781=EDGE_CURVE('',#33097,#33099,#3597,.T.);
#42782=EDGE_CURVE('',#33091,#33084,#7128,.T.);
#42783=EDGE_CURVE('',#33095,#33100,#22115,.T.);
#42784=EDGE_CURVE('',#33100,#33101,#3598,.T.);
#42785=EDGE_CURVE('',#33101,#33097,#22116,.T.);
#42786=EDGE_CURVE('',#33088,#33102,#7129,.T.);
#42787=EDGE_CURVE('',#33102,#33102,#7130,.T.);
#42788=EDGE_CURVE('',#33103,#33103,#7131,.T.);
#42789=EDGE_CURVE('',#33104,#33104,#7132,.T.);
#42790=EDGE_CURVE('',#33104,#33103,#22117,.T.);
#42791=EDGE_CURVE('',#33101,#33100,#3599,.T.);
#42792=EDGE_CURVE('',#33105,#33106,#7133,.T.);
#42793=EDGE_CURVE('',#33107,#33105,#22118,.T.);
#42794=EDGE_CURVE('',#33108,#33107,#3600,.T.);
#42795=EDGE_CURVE('',#33109,#33108,#7134,.T.);
#42796=EDGE_CURVE('',#33110,#33109,#3601,.T.);
#42797=EDGE_CURVE('',#33110,#33106,#7135,.T.);
#42798=EDGE_CURVE('',#33111,#33110,#7136,.T.);
#42799=EDGE_CURVE('',#33112,#33111,#28410,.T.);
#42800=EDGE_CURVE('',#33113,#33112,#22119,.T.);
#42801=EDGE_CURVE('',#33113,#33106,#3602,.T.);
#42802=EDGE_CURVE('',#33114,#33115,#22120,.T.);
#42803=EDGE_CURVE('',#33115,#33116,#7137,.T.);
#42804=EDGE_CURVE('',#33116,#33117,#22121,.T.);
#42805=EDGE_CURVE('',#33117,#33118,#7138,.T.);
#42806=EDGE_CURVE('',#33118,#33119,#7139,.T.);
#42807=EDGE_CURVE('',#33119,#33114,#7140,.T.);
#42808=EDGE_CURVE('',#33120,#33121,#3603,.T.);
#42809=EDGE_CURVE('',#33122,#33121,#3604,.T.);
#42810=EDGE_CURVE('',#33122,#33123,#3605,.T.);
#42811=EDGE_CURVE('',#33123,#33120,#3606,.T.);
#42812=EDGE_CURVE('',#33124,#33125,#22122,.T.);
#42813=EDGE_CURVE('',#33125,#33126,#7141,.T.);
#42814=EDGE_CURVE('',#33126,#33127,#22123,.T.);
#42815=EDGE_CURVE('',#33127,#33128,#7142,.T.);
#42816=EDGE_CURVE('',#33128,#33129,#7143,.T.);
#42817=EDGE_CURVE('',#33129,#33124,#7144,.T.);
#42818=EDGE_CURVE('',#33130,#33131,#3607,.T.);
#42819=EDGE_CURVE('',#33132,#33130,#3608,.T.);
#42820=EDGE_CURVE('',#33132,#33133,#7145,.T.);
#42821=EDGE_CURVE('',#33134,#33133,#3609,.T.);
#42822=EDGE_CURVE('',#33131,#33134,#3610,.T.);
#42823=EDGE_CURVE('',#33135,#33136,#3611,.T.);
#42824=EDGE_CURVE('',#33135,#33137,#7146,.T.);
#42825=EDGE_CURVE('',#33137,#33138,#28411,.T.);
#42826=EDGE_CURVE('',#33139,#33138,#22124,.T.);
#42827=EDGE_CURVE('',#33139,#33140,#7147,.T.);
#42828=EDGE_CURVE('',#33136,#33140,#22125,.T.);
#42829=EDGE_CURVE('',#33141,#33123,#22126,.T.);
#42830=EDGE_CURVE('',#33142,#33122,#7148,.T.);
#42831=EDGE_CURVE('',#33143,#33142,#22127,.T.);
#42832=EDGE_CURVE('',#33144,#33143,#7149,.T.);
#42833=EDGE_CURVE('',#33145,#33144,#22128,.T.);
#42834=EDGE_CURVE('',#33146,#33145,#7150,.T.);
#42835=EDGE_CURVE('',#33105,#33146,#22129,.T.);
#42836=EDGE_CURVE('',#33113,#33147,#22130,.T.);
#42837=EDGE_CURVE('',#33147,#33141,#22131,.T.);
#42838=EDGE_CURVE('',#33148,#33141,#22132,.T.);
#42839=EDGE_CURVE('',#33147,#33148,#22133,.T.);
#42840=EDGE_CURVE('',#33148,#33149,#22134,.T.);
#42841=EDGE_CURVE('',#33149,#33150,#3612,.T.);
#42842=EDGE_CURVE('',#33150,#33120,#3613,.T.);
#42843=EDGE_CURVE('',#33151,#33152,#3614,.T.);
#42844=EDGE_CURVE('',#33152,#33153,#7151,.T.);
#42845=EDGE_CURVE('',#33153,#33154,#22135,.T.);
#42846=EDGE_CURVE('',#33154,#33151,#3615,.T.);
#42847=EDGE_CURVE('',#33155,#33151,#3616,.T.);
#42848=EDGE_CURVE('',#33154,#33156,#22136,.T.);
#42849=EDGE_CURVE('',#33156,#33155,#3617,.T.);
#42850=EDGE_CURVE('',#33157,#33158,#22137,.T.);
#42851=EDGE_CURVE('',#33158,#33159,#7152,.T.);
#42852=EDGE_CURVE('',#33159,#33160,#7153,.T.);
#42853=EDGE_CURVE('',#33161,#33160,#7154,.T.);
#42854=EDGE_CURVE('',#33161,#33157,#7155,.T.);
#42855=EDGE_CURVE('',#33162,#33163,#3618,.T.);
#42856=EDGE_CURVE('',#33163,#33164,#3619,.T.);
#42857=EDGE_CURVE('',#33164,#33165,#3620,.T.);
#42858=EDGE_CURVE('',#33165,#33166,#3621,.T.);
#42859=EDGE_CURVE('',#33162,#33166,#3622,.T.);
#42860=EDGE_CURVE('',#33167,#33168,#3623,.T.);
#42861=EDGE_CURVE('',#33167,#33169,#3624,.T.);
#42862=EDGE_CURVE('',#33169,#33118,#3625,.T.);
#42863=EDGE_CURVE('',#33117,#33168,#3626,.T.);
#42864=EDGE_CURVE('',#33170,#33169,#7156,.T.);
#42865=EDGE_CURVE('',#33170,#33119,#3627,.T.);
#42866=EDGE_CURVE('',#33171,#33114,#3628,.T.);
#42867=EDGE_CURVE('',#33170,#33172,#3629,.T.);
#42868=EDGE_CURVE('',#33171,#33172,#3630,.T.);
#42869=EDGE_CURVE('',#33173,#33174,#3631,.T.);
#42870=EDGE_CURVE('',#33173,#33175,#3632,.T.);
#42871=EDGE_CURVE('',#33175,#33128,#3633,.T.);
#42872=EDGE_CURVE('',#33127,#33174,#3634,.T.);
#42873=EDGE_CURVE('',#33175,#33176,#7157,.T.);
#42874=EDGE_CURVE('',#33176,#33129,#3635,.T.);
#42875=EDGE_CURVE('',#33177,#33124,#3636,.T.);
#42876=EDGE_CURVE('',#33176,#33178,#3637,.T.);
#42877=EDGE_CURVE('',#33177,#33178,#3638,.T.);
#42878=EDGE_CURVE('',#33179,#33180,#7158,.T.);
#42879=EDGE_CURVE('',#33179,#33181,#3639,.T.);
#42880=EDGE_CURVE('',#33181,#33182,#7159,.T.);
#42881=EDGE_CURVE('',#33182,#33183,#3640,.T.);
#42882=EDGE_CURVE('',#33183,#33184,#3641,.T.);
#42883=EDGE_CURVE('',#33184,#33180,#7160,.T.);
#42884=EDGE_CURVE('',#33182,#33155,#7161,.T.);
#42885=EDGE_CURVE('',#33156,#33183,#28412,.T.);
#42886=EDGE_CURVE('',#33185,#33151,#7162,.T.);
#42887=EDGE_CURVE('',#33155,#33186,#7163,.T.);
#42888=EDGE_CURVE('',#33187,#33186,#3642,.T.);
#42889=EDGE_CURVE('',#33187,#33185,#7164,.T.);
#42890=EDGE_CURVE('',#33188,#33189,#28413,.T.);
#42891=EDGE_CURVE('',#33190,#33189,#3643,.T.);
#42892=EDGE_CURVE('',#33186,#33190,#7165,.T.);
#42893=EDGE_CURVE('',#33186,#33191,#7166,.T.);
#42894=EDGE_CURVE('',#33191,#33188,#3644,.T.);
#42895=EDGE_CURVE('',#33139,#33188,#3645,.T.);
#42896=EDGE_CURVE('',#33191,#33192,#7167,.T.);
#42897=EDGE_CURVE('',#33193,#33192,#3646,.T.);
#42898=EDGE_CURVE('',#33140,#33193,#7168,.T.);
#42899=EDGE_CURVE('',#33194,#33195,#3647,.T.);
#42900=EDGE_CURVE('',#33194,#33196,#7169,.T.);
#42901=EDGE_CURVE('',#33196,#33197,#3648,.T.);
#42902=EDGE_CURVE('',#33197,#33195,#7170,.T.);
#42903=EDGE_CURVE('',#33198,#33199,#22138,.T.);
#42904=EDGE_CURVE('',#33199,#33200,#3649,.T.);
#42905=EDGE_CURVE('',#33201,#33200,#3650,.T.);
#42906=EDGE_CURVE('',#33201,#33163,#22139,.T.);
#42907=EDGE_CURVE('',#33162,#33202,#22140,.T.);
#42908=EDGE_CURVE('',#33198,#33202,#3651,.T.);
#42909=EDGE_CURVE('',#33116,#33203,#7171,.T.);
#42910=EDGE_CURVE('',#33203,#33204,#3652,.T.);
#42911=EDGE_CURVE('',#33205,#33204,#22141,.T.);
#42912=EDGE_CURVE('',#33206,#33205,#3653,.T.);
#42913=EDGE_CURVE('',#33168,#33206,#22142,.T.);
#42914=EDGE_CURVE('',#33207,#33208,#22143,.T.);
#42915=EDGE_CURVE('',#33208,#33209,#3654,.T.);
#42916=EDGE_CURVE('',#33209,#33115,#7172,.T.);
#42917=EDGE_CURVE('',#33171,#33210,#22144,.T.);
#42918=EDGE_CURVE('',#33207,#33210,#3655,.T.);
#42919=EDGE_CURVE('',#33211,#33212,#7173,.T.);
#42920=EDGE_CURVE('',#33212,#33213,#3656,.T.);
#42921=EDGE_CURVE('',#33213,#33138,#28414,.T.);
#42922=EDGE_CURVE('',#33137,#33211,#3657,.T.);
#42923=EDGE_CURVE('',#33209,#33214,#3658,.T.);
#42924=EDGE_CURVE('',#33214,#33215,#7174,.T.);
#42925=EDGE_CURVE('',#33215,#33203,#3659,.T.);
#42926=EDGE_CURVE('',#33120,#33213,#22145,.T.);
#42927=EDGE_CURVE('',#33212,#33216,#22146,.T.);
#42928=EDGE_CURVE('',#33216,#33120,#3660,.T.);
#42929=EDGE_CURVE('',#33216,#33121,#3661,.T.);
#42930=EDGE_CURVE('',#33126,#33217,#7175,.T.);
#42931=EDGE_CURVE('',#33217,#33218,#3662,.T.);
#42932=EDGE_CURVE('',#33219,#33218,#22147,.T.);
#42933=EDGE_CURVE('',#33220,#33219,#3663,.T.);
#42934=EDGE_CURVE('',#33174,#33220,#22148,.T.);
#42935=EDGE_CURVE('',#33221,#33222,#22149,.T.);
#42936=EDGE_CURVE('',#33222,#33223,#3664,.T.);
#42937=EDGE_CURVE('',#33223,#33125,#7176,.T.);
#42938=EDGE_CURVE('',#33177,#33224,#22150,.T.);
#42939=EDGE_CURVE('',#33221,#33224,#3665,.T.);
#42940=EDGE_CURVE('',#33223,#33225,#3666,.T.);
#42941=EDGE_CURVE('',#33225,#33226,#7177,.T.);
#42942=EDGE_CURVE('',#33226,#33217,#3667,.T.);
#42943=EDGE_CURVE('',#33227,#33228,#3668,.T.);
#42944=EDGE_CURVE('',#33227,#33229,#3669,.T.);
#42945=EDGE_CURVE('',#33229,#33230,#22151,.T.);
#42946=EDGE_CURVE('',#33231,#33230,#3670,.T.);
#42947=EDGE_CURVE('',#33231,#33232,#22152,.T.);
#42948=EDGE_CURVE('',#33232,#33233,#3671,.T.);
#42949=EDGE_CURVE('',#33233,#33228,#22153,.T.);
#42950=EDGE_CURVE('',#33234,#33161,#280,.T.);
#42951=EDGE_CURVE('',#33235,#33234,#7178,.T.);
#42952=EDGE_CURVE('',#33235,#33236,#7179,.T.);
#42953=EDGE_CURVE('',#33236,#33157,#7180,.T.);
#42954=EDGE_CURVE('',#33237,#33238,#7181,.T.);
#42955=EDGE_CURVE('',#33238,#33159,#7182,.T.);
#42956=EDGE_CURVE('',#33236,#33237,#7183,.T.);
#42957=EDGE_CURVE('',#33132,#33238,#22154,.T.);
#42958=EDGE_CURVE('',#33237,#33133,#22155,.T.);
#42959=EDGE_CURVE('',#33232,#33239,#3672,.T.);
#42960=EDGE_CURVE('',#33239,#33240,#3673,.T.);
#42961=EDGE_CURVE('',#33240,#33241,#3674,.T.);
#42962=EDGE_CURVE('',#33241,#33233,#3675,.T.);
#42963=EDGE_CURVE('',#33242,#33243,#7184,.T.);
#42964=EDGE_CURVE('',#33243,#33195,#22156,.T.);
#42965=EDGE_CURVE('',#33197,#33242,#22157,.T.);
#42966=EDGE_CURVE('',#33135,#33244,#3676,.T.);
#42967=EDGE_CURVE('',#33244,#33211,#7185,.T.);
#42968=EDGE_CURVE('',#33245,#33112,#22158,.T.);
#42969=EDGE_CURVE('',#33246,#33245,#28415,.T.);
#42970=EDGE_CURVE('',#33247,#33246,#22159,.T.);
#42971=EDGE_CURVE('',#33248,#33247,#7186,.T.);
#42972=EDGE_CURVE('',#33249,#33248,#22160,.T.);
#42973=EDGE_CURVE('',#33249,#33250,#7187,.T.);
#42974=EDGE_CURVE('',#33250,#33251,#7188,.T.);
#42975=EDGE_CURVE('',#33252,#33251,#22161,.T.);
#42976=EDGE_CURVE('',#33189,#33252,#22162,.T.);
#42977=EDGE_CURVE('',#33250,#33253,#7189,.T.);
#42978=EDGE_CURVE('',#33253,#33254,#7190,.T.);
#42979=EDGE_CURVE('',#33255,#33254,#7191,.T.);
#42980=EDGE_CURVE('',#33251,#33255,#7192,.T.);
#42981=EDGE_CURVE('',#33254,#33152,#7193,.T.);
#42982=EDGE_CURVE('',#33254,#33187,#3677,.T.);
#42983=EDGE_CURVE('',#33152,#33256,#7194,.T.);
#42984=EDGE_CURVE('',#33256,#33257,#7195,.T.);
#42985=EDGE_CURVE('',#33257,#33153,#7196,.T.);
#42986=EDGE_CURVE('',#33257,#33258,#7197,.T.);
#42987=EDGE_CURVE('',#33259,#33258,#7198,.T.);
#42988=EDGE_CURVE('',#33260,#33259,#22163,.T.);
#42989=EDGE_CURVE('',#33261,#33260,#3678,.T.);
#42990=EDGE_CURVE('',#33262,#33261,#22164,.T.);
#42991=EDGE_CURVE('',#33263,#33262,#3679,.T.);
#42992=EDGE_CURVE('',#33264,#33263,#3680,.T.);
#42993=EDGE_CURVE('',#33265,#33264,#3681,.T.);
#42994=EDGE_CURVE('',#33265,#33266,#3682,.T.);
#42995=EDGE_CURVE('',#33266,#33184,#22165,.T.);
#42996=EDGE_CURVE('',#33159,#33267,#7199,.T.);
#42997=EDGE_CURVE('',#33267,#33268,#7200,.T.);
#42998=EDGE_CURVE('',#33269,#33268,#7201,.T.);
#42999=EDGE_CURVE('',#33270,#33269,#3683,.T.);
#43000=EDGE_CURVE('',#33271,#33270,#3684,.T.);
#43001=EDGE_CURVE('',#33160,#33271,#3685,.T.);
#43002=EDGE_CURVE('',#33130,#33181,#3686,.T.);
#43003=EDGE_CURVE('',#33179,#33272,#28416,.T.);
#43004=EDGE_CURVE('',#33272,#33130,#3687,.T.);
#43005=EDGE_CURVE('',#33272,#33273,#22166,.T.);
#43006=EDGE_CURVE('',#33273,#33132,#3688,.T.);
#43007=EDGE_CURVE('',#33273,#33274,#22167,.T.);
#43008=EDGE_CURVE('',#33274,#33238,#7202,.T.);
#43009=EDGE_CURVE('',#33274,#33267,#7203,.T.);
#43010=EDGE_CURVE('',#33266,#33275,#28417,.T.);
#43011=EDGE_CURVE('',#33275,#33276,#7204,.T.);
#43012=EDGE_CURVE('',#33277,#33276,#3689,.T.);
#43013=EDGE_CURVE('',#33277,#33180,#22168,.T.);
#43014=EDGE_CURVE('',#33278,#33279,#3690,.T.);
#43015=EDGE_CURVE('',#33279,#33275,#3691,.T.);
#43016=EDGE_CURVE('',#33280,#33265,#3692,.T.);
#43017=EDGE_CURVE('',#33278,#33280,#3693,.T.);
#43018=EDGE_CURVE('',#33281,#33282,#28418,.T.);
#43019=EDGE_CURVE('',#33282,#33196,#3694,.T.);
#43020=EDGE_CURVE('',#33196,#33283,#3695,.T.);
#43021=EDGE_CURVE('',#33283,#33281,#3696,.T.);
#43022=EDGE_CURVE('',#33282,#33284,#22169,.T.);
#43023=EDGE_CURVE('',#33284,#33197,#3697,.T.);
#43024=EDGE_CURVE('',#33284,#33285,#22170,.T.);
#43025=EDGE_CURVE('',#33285,#33242,#3698,.T.);
#43026=EDGE_CURVE('',#33286,#33242,#7205,.T.);
#43027=EDGE_CURVE('',#33285,#33287,#7206,.T.);
#43028=EDGE_CURVE('',#33287,#33286,#7207,.T.);
#43029=EDGE_CURVE('',#33288,#33289,#22171,.T.);
#43030=EDGE_CURVE('',#33289,#33290,#7208,.T.);
#43031=EDGE_CURVE('',#33290,#33291,#22172,.T.);
#43032=EDGE_CURVE('',#33291,#33292,#7209,.T.);
#43033=EDGE_CURVE('',#33292,#33293,#7210,.T.);
#43034=EDGE_CURVE('',#33293,#33288,#7211,.T.);
#43035=EDGE_CURVE('',#33294,#33295,#22173,.T.);
#43036=EDGE_CURVE('',#33295,#33296,#7212,.T.);
#43037=EDGE_CURVE('',#33296,#33297,#22174,.T.);
#43038=EDGE_CURVE('',#33297,#33298,#7213,.T.);
#43039=EDGE_CURVE('',#33298,#33299,#7214,.T.);
#43040=EDGE_CURVE('',#33299,#33294,#7215,.T.);
#43041=EDGE_CURVE('',#33300,#33301,#3699,.T.);
#43042=EDGE_CURVE('',#33301,#33302,#3700,.T.);
#43043=EDGE_CURVE('',#33302,#33298,#3701,.T.);
#43044=EDGE_CURVE('',#33297,#33300,#3702,.T.);
#43045=EDGE_CURVE('',#33302,#33303,#7216,.T.);
#43046=EDGE_CURVE('',#33303,#33299,#3703,.T.);
#43047=EDGE_CURVE('',#33304,#33294,#3704,.T.);
#43048=EDGE_CURVE('',#33303,#33305,#3705,.T.);
#43049=EDGE_CURVE('',#33305,#33304,#3706,.T.);
#43050=EDGE_CURVE('',#33306,#33307,#3707,.T.);
#43051=EDGE_CURVE('',#33307,#33308,#3708,.T.);
#43052=EDGE_CURVE('',#33308,#33292,#3709,.T.);
#43053=EDGE_CURVE('',#33291,#33306,#3710,.T.);
#43054=EDGE_CURVE('',#33308,#33309,#7217,.T.);
#43055=EDGE_CURVE('',#33309,#33310,#7218,.T.);
#43056=EDGE_CURVE('',#33310,#33293,#3711,.T.);
#43057=EDGE_CURVE('',#33311,#33288,#3712,.T.);
#43058=EDGE_CURVE('',#33310,#33312,#3713,.T.);
#43059=EDGE_CURVE('',#33312,#33311,#3714,.T.);
#43060=EDGE_CURVE('',#33313,#33314,#3715,.T.);
#43061=EDGE_CURVE('',#33314,#33315,#3716,.T.);
#43062=EDGE_CURVE('',#33315,#33316,#3717,.T.);
#43063=EDGE_CURVE('',#33317,#33316,#7219,.T.);
#43064=EDGE_CURVE('',#33317,#33313,#3718,.T.);
#43065=EDGE_CURVE('',#33194,#33192,#7220,.T.);
#43066=EDGE_CURVE('',#33131,#33318,#7221,.T.);
#43067=EDGE_CURVE('',#33318,#33178,#7222,.T.);
#43068=EDGE_CURVE('',#33173,#33172,#28419,.T.);
#43069=EDGE_CURVE('',#33167,#33166,#28420,.T.);
#43070=EDGE_CURVE('',#33319,#33165,#7223,.T.);
#43071=EDGE_CURVE('',#33319,#33320,#7224,.T.);
#43072=EDGE_CURVE('',#33320,#33321,#281,.T.);
#43073=EDGE_CURVE('',#33321,#33283,#7225,.T.);
#43074=EDGE_CURVE('',#33322,#33301,#22175,.T.);
#43075=EDGE_CURVE('',#33300,#33323,#22176,.T.);
#43076=EDGE_CURVE('',#33323,#33322,#3719,.T.);
#43077=EDGE_CURVE('',#33324,#33304,#22177,.T.);
#43078=EDGE_CURVE('',#33305,#33325,#22178,.T.);
#43079=EDGE_CURVE('',#33325,#33324,#3720,.T.);
#43080=EDGE_CURVE('',#33326,#33311,#22179,.T.);
#43081=EDGE_CURVE('',#33312,#33327,#3721,.T.);
#43082=EDGE_CURVE('',#33327,#33326,#3722,.T.);
#43083=EDGE_CURVE('',#33328,#33307,#3723,.T.);
#43084=EDGE_CURVE('',#33306,#33329,#22180,.T.);
#43085=EDGE_CURVE('',#33329,#33328,#3724,.T.);
#43086=EDGE_CURVE('',#33166,#33330,#22181,.T.);
#43087=EDGE_CURVE('',#33330,#33202,#3725,.T.);
#43088=EDGE_CURVE('',#33331,#33314,#3726,.T.);
#43089=EDGE_CURVE('',#33313,#33332,#22182,.T.);
#43090=EDGE_CURVE('',#33332,#33331,#3727,.T.);
#43091=EDGE_CURVE('',#33333,#33334,#3728,.T.);
#43092=EDGE_CURVE('',#33334,#33200,#3729,.T.);
#43093=EDGE_CURVE('',#33335,#33199,#7226,.T.);
#43094=EDGE_CURVE('',#33333,#33335,#3730,.T.);
#43095=EDGE_CURVE('',#33215,#33336,#7227,.T.);
#43096=EDGE_CURVE('',#33336,#33204,#3731,.T.);
#43097=EDGE_CURVE('',#33337,#33338,#7228,.T.);
#43098=EDGE_CURVE('',#33338,#33339,#3732,.T.);
#43099=EDGE_CURVE('',#33340,#33339,#7229,.T.);
#43100=EDGE_CURVE('',#33340,#33337,#3733,.T.);
#43101=EDGE_CURVE('',#33337,#33341,#7230,.T.);
#43102=EDGE_CURVE('',#33341,#33342,#7231,.T.);
#43103=EDGE_CURVE('',#33342,#33338,#7232,.T.);
#43104=EDGE_CURVE('',#33343,#33344,#7233,.T.);
#43105=EDGE_CURVE('',#33343,#33342,#3734,.T.);
#43106=EDGE_CURVE('',#33341,#33344,#3735,.T.);
#43107=EDGE_CURVE('',#33172,#33345,#22183,.T.);
#43108=EDGE_CURVE('',#33345,#33210,#3736,.T.);
#43109=EDGE_CURVE('',#33346,#33347,#22184,.T.);
#43110=EDGE_CURVE('',#33346,#33208,#3737,.T.);
#43111=EDGE_CURVE('',#33207,#33347,#3738,.T.);
#43112=EDGE_CURVE('',#33348,#33336,#22185,.T.);
#43113=EDGE_CURVE('',#33348,#33205,#3739,.T.);
#43114=EDGE_CURVE('',#33349,#33167,#22186,.T.);
#43115=EDGE_CURVE('',#33206,#33349,#3740,.T.);
#43116=EDGE_CURVE('',#33346,#33214,#3741,.T.);
#43117=EDGE_CURVE('',#33214,#33350,#3742,.T.);
#43118=EDGE_CURVE('',#33350,#33212,#7234,.T.);
#43119=EDGE_CURVE('',#33244,#33215,#3743,.T.);
#43120=EDGE_CURVE('',#33350,#33142,#282,.T.);
#43121=EDGE_CURVE('',#33226,#33351,#7235,.T.);
#43122=EDGE_CURVE('',#33351,#33352,#7236,.T.);
#43123=EDGE_CURVE('',#33352,#33218,#3744,.T.);
#43124=EDGE_CURVE('',#33353,#33354,#7237,.T.);
#43125=EDGE_CURVE('',#33354,#33355,#3745,.T.);
#43126=EDGE_CURVE('',#33356,#33355,#7238,.T.);
#43127=EDGE_CURVE('',#33356,#33353,#3746,.T.);
#43128=EDGE_CURVE('',#33353,#33357,#7239,.T.);
#43129=EDGE_CURVE('',#33357,#33358,#7240,.T.);
#43130=EDGE_CURVE('',#33358,#33354,#7241,.T.);
#43131=EDGE_CURVE('',#33359,#33360,#7242,.T.);
#43132=EDGE_CURVE('',#33360,#33358,#3747,.T.);
#43133=EDGE_CURVE('',#33357,#33359,#3748,.T.);
#43134=EDGE_CURVE('',#33143,#33360,#7243,.T.);
#43135=EDGE_CURVE('',#33359,#33144,#7244,.T.);
#43136=EDGE_CURVE('',#33361,#33278,#3749,.T.);
#43137=EDGE_CURVE('',#33361,#33226,#3750,.T.);
#43138=EDGE_CURVE('',#33362,#33225,#3751,.T.);
#43139=EDGE_CURVE('',#33362,#33279,#7245,.T.);
#43140=EDGE_CURVE('',#33178,#33363,#22187,.T.);
#43141=EDGE_CURVE('',#33363,#33224,#3752,.T.);
#43142=EDGE_CURVE('',#33364,#33173,#22188,.T.);
#43143=EDGE_CURVE('',#33220,#33364,#3753,.T.);
#43144=EDGE_CURVE('',#33365,#33225,#3754,.T.);
#43145=EDGE_CURVE('',#33366,#33222,#7246,.T.);
#43146=EDGE_CURVE('',#33365,#33366,#3755,.T.);
#43147=EDGE_CURVE('',#33367,#33368,#22189,.T.);
#43148=EDGE_CURVE('',#33367,#33230,#3756,.T.);
#43149=EDGE_CURVE('',#33229,#33368,#3757,.T.);
#43150=EDGE_CURVE('',#33369,#33239,#3758,.T.);
#43151=EDGE_CURVE('',#33231,#33369,#3759,.T.);
#43152=EDGE_CURVE('',#33364,#33370,#3760,.T.);
#43153=EDGE_CURVE('',#33370,#33363,#3761,.T.);
#43154=EDGE_CURVE('',#33318,#33239,#7247,.T.);
#43155=EDGE_CURVE('',#33369,#33371,#3762,.T.);
#43156=EDGE_CURVE('',#33371,#33372,#3763,.T.);
#43157=EDGE_CURVE('',#33372,#33373,#3764,.T.);
#43158=EDGE_CURVE('',#33373,#33301,#28421,.T.);
#43159=EDGE_CURVE('',#33322,#33374,#3765,.T.);
#43160=EDGE_CURVE('',#33374,#33325,#3766,.T.);
#43161=EDGE_CURVE('',#33305,#33375,#7248,.T.);
#43162=EDGE_CURVE('',#33375,#33307,#7249,.T.);
#43163=EDGE_CURVE('',#33328,#33376,#3767,.T.);
#43164=EDGE_CURVE('',#33376,#33327,#3768,.T.);
#43165=EDGE_CURVE('',#33312,#33314,#7250,.T.);
#43166=EDGE_CURVE('',#33331,#33377,#3769,.T.);
#43167=EDGE_CURVE('',#33377,#33330,#3770,.T.);
#43168=EDGE_CURVE('',#33349,#33378,#3771,.T.);
#43169=EDGE_CURVE('',#33378,#33345,#3772,.T.);
#43170=EDGE_CURVE('',#33379,#33380,#3773,.T.);
#43171=EDGE_CURVE('',#33380,#33381,#7251,.T.);
#43172=EDGE_CURVE('',#33381,#33382,#7252,.T.);
#43173=EDGE_CURVE('',#33382,#33383,#3774,.T.);
#43174=EDGE_CURVE('',#33383,#33379,#7253,.T.);
#43175=EDGE_CURVE('',#33384,#33385,#22190,.T.);
#43176=EDGE_CURVE('',#33385,#33373,#3775,.T.);
#43177=EDGE_CURVE('',#33372,#33384,#3776,.T.);
#43178=EDGE_CURVE('',#33385,#33386,#3777,.T.);
#43179=EDGE_CURVE('',#33386,#33387,#3778,.T.);
#43180=EDGE_CURVE('',#33388,#33387,#3779,.T.);
#43181=EDGE_CURVE('',#33388,#33373,#3780,.T.);
#43182=EDGE_CURVE('',#33386,#33389,#22191,.T.);
#43183=EDGE_CURVE('',#33389,#33228,#7254,.T.);
#43184=EDGE_CURVE('',#33390,#33241,#7255,.T.);
#43185=EDGE_CURVE('',#33387,#33390,#7256,.T.);
#43186=EDGE_CURVE('',#33227,#33391,#3781,.T.);
#43187=EDGE_CURVE('',#33391,#33368,#3782,.T.);
#43188=EDGE_CURVE('',#33392,#33393,#7257,.T.);
#43189=EDGE_CURVE('',#33392,#33394,#3783,.T.);
#43190=EDGE_CURVE('',#33394,#33395,#7258,.T.);
#43191=EDGE_CURVE('',#33395,#33396,#7259,.T.);
#43192=EDGE_CURVE('',#33396,#33393,#3784,.T.);
#43193=EDGE_CURVE('',#33394,#33397,#7260,.T.);
#43194=EDGE_CURVE('',#33397,#33398,#7261,.T.);
#43195=EDGE_CURVE('',#33398,#33396,#7262,.T.);
#43196=EDGE_CURVE('',#33399,#33400,#7263,.T.);
#43197=EDGE_CURVE('',#33399,#33398,#3785,.T.);
#43198=EDGE_CURVE('',#33397,#33400,#3786,.T.);
#43199=EDGE_CURVE('',#33401,#33402,#3787,.T.);
#43200=EDGE_CURVE('',#33401,#33403,#7264,.T.);
#43201=EDGE_CURVE('',#33403,#33236,#7265,.T.);
#43202=EDGE_CURVE('',#33402,#33235,#28422,.T.);
#43203=EDGE_CURVE('',#33403,#33404,#7266,.T.);
#43204=EDGE_CURVE('',#33404,#33237,#7267,.T.);
#43205=EDGE_CURVE('',#33404,#33405,#22192,.T.);
#43206=EDGE_CURVE('',#33405,#33133,#3788,.T.);
#43207=EDGE_CURVE('',#33405,#33406,#22193,.T.);
#43208=EDGE_CURVE('',#33406,#33134,#3789,.T.);
#43209=EDGE_CURVE('',#33407,#33134,#3790,.T.);
#43210=EDGE_CURVE('',#33406,#33408,#28423,.T.);
#43211=EDGE_CURVE('',#33408,#33407,#3791,.T.);
#43212=EDGE_CURVE('',#33409,#33410,#7268,.T.);
#43213=EDGE_CURVE('',#33240,#33410,#7269,.T.);
#43214=EDGE_CURVE('',#33407,#33409,#7270,.T.);
#43215=EDGE_CURVE('',#33411,#33412,#28424,.T.);
#43216=EDGE_CURVE('',#33411,#33286,#7271,.T.);
#43217=EDGE_CURVE('',#33287,#33413,#7272,.T.);
#43218=EDGE_CURVE('',#33414,#33413,#3792,.T.);
#43219=EDGE_CURVE('',#33414,#33412,#3793,.T.);
#43220=EDGE_CURVE('',#33286,#33415,#7273,.T.);
#43221=EDGE_CURVE('',#33415,#33243,#7274,.T.);
#43222=EDGE_CURVE('',#33416,#33417,#3794,.T.);
#43223=EDGE_CURVE('',#33416,#33418,#7275,.T.);
#43224=EDGE_CURVE('',#33418,#33415,#7276,.T.);
#43225=EDGE_CURVE('',#33415,#33419,#7277,.T.);
#43226=EDGE_CURVE('',#33419,#33417,#3795,.T.);
#43227=EDGE_CURVE('',#33418,#33420,#7278,.T.);
#43228=EDGE_CURVE('',#33420,#33421,#7279,.T.);
#43229=EDGE_CURVE('',#33421,#33243,#7280,.T.);
#43230=EDGE_CURVE('',#33422,#33194,#7281,.T.);
#43231=EDGE_CURVE('',#33423,#33422,#3796,.T.);
#43232=EDGE_CURVE('',#33423,#33193,#28425,.T.);
#43233=EDGE_CURVE('',#33136,#33424,#28426,.T.);
#43234=EDGE_CURVE('',#33425,#33424,#3797,.T.);
#43235=EDGE_CURVE('',#33425,#33244,#3798,.T.);
#43236=EDGE_CURVE('',#33426,#33427,#22194,.T.);
#43237=EDGE_CURVE('',#33428,#33427,#28427,.T.);
#43238=EDGE_CURVE('',#33426,#33428,#22195,.T.);
#43239=EDGE_CURVE('',#33429,#33430,#3799,.T.);
#43240=EDGE_CURVE('',#33430,#33253,#7282,.T.);
#43241=EDGE_CURVE('',#33429,#33249,#3800,.T.);
#43242=EDGE_CURVE('',#33253,#33256,#7283,.T.);
#43243=EDGE_CURVE('',#33258,#33431,#7284,.T.);
#43244=EDGE_CURVE('',#33256,#33432,#7285,.T.);
#43245=EDGE_CURVE('',#33433,#33432,#3801,.T.);
#43246=EDGE_CURVE('',#33434,#33433,#3802,.T.);
#43247=EDGE_CURVE('',#33431,#33434,#3803,.T.);
#43248=EDGE_CURVE('',#33277,#33435,#3804,.T.);
#43249=EDGE_CURVE('',#33436,#33435,#3805,.T.);
#43250=EDGE_CURVE('',#33437,#33436,#3806,.T.);
#43251=EDGE_CURVE('',#33438,#33437,#3807,.T.);
#43252=EDGE_CURVE('',#33439,#33438,#22196,.T.);
#43253=EDGE_CURVE('',#33440,#33439,#3808,.T.);
#43254=EDGE_CURVE('',#33441,#33440,#22197,.T.);
#43255=EDGE_CURVE('',#33268,#33441,#7286,.T.);
#43256=EDGE_CURVE('',#33362,#33276,#3809,.T.);
#43257=EDGE_CURVE('',#33442,#33443,#7287,.T.);
#43258=EDGE_CURVE('',#33443,#33444,#3810,.T.);
#43259=EDGE_CURVE('',#33444,#33445,#22198,.T.);
#43260=EDGE_CURVE('',#33445,#33332,#3811,.T.);
#43261=EDGE_CURVE('',#33442,#33317,#22199,.T.);
#43262=EDGE_CURVE('',#33334,#33446,#7288,.T.);
#43263=EDGE_CURVE('',#33446,#33443,#3812,.T.);
#43264=EDGE_CURVE('',#33201,#33442,#7289,.T.);
#43265=EDGE_CURVE('',#33321,#33447,#7290,.T.);
#43266=EDGE_CURVE('',#33320,#33448,#7291,.T.);
#43267=EDGE_CURVE('',#33449,#33448,#3813,.T.);
#43268=EDGE_CURVE('',#33450,#33449,#7292,.T.);
#43269=EDGE_CURVE('',#33450,#33447,#7293,.T.);
#43270=EDGE_CURVE('',#33451,#33452,#22200,.T.);
#43271=EDGE_CURVE('',#33452,#33453,#3814,.T.);
#43272=EDGE_CURVE('',#33453,#33454,#3815,.T.);
#43273=EDGE_CURVE('',#33455,#33454,#3816,.T.);
#43274=EDGE_CURVE('',#33456,#33455,#3817,.T.);
#43275=EDGE_CURVE('',#33457,#33456,#22201,.T.);
#43276=EDGE_CURVE('',#33458,#33457,#3818,.T.);
#43277=EDGE_CURVE('',#33459,#33458,#22202,.T.);
#43278=EDGE_CURVE('',#33413,#33459,#22203,.T.);
#43279=EDGE_CURVE('',#33451,#33281,#3819,.T.);
#43280=EDGE_CURVE('',#33290,#33460,#7294,.T.);
#43281=EDGE_CURVE('',#33460,#33461,#3820,.T.);
#43282=EDGE_CURVE('',#33461,#33462,#22204,.T.);
#43283=EDGE_CURVE('',#33462,#33329,#3821,.T.);
#43284=EDGE_CURVE('',#33463,#33464,#22205,.T.);
#43285=EDGE_CURVE('',#33463,#33462,#3822,.T.);
#43286=EDGE_CURVE('',#33461,#33464,#3823,.T.);
#43287=EDGE_CURVE('',#33465,#33466,#22206,.T.);
#43288=EDGE_CURVE('',#33466,#33467,#3824,.T.);
#43289=EDGE_CURVE('',#33467,#33289,#7295,.T.);
#43290=EDGE_CURVE('',#33326,#33465,#3825,.T.);
#43291=EDGE_CURVE('',#33468,#33469,#22207,.T.);
#43292=EDGE_CURVE('',#33468,#33466,#3826,.T.);
#43293=EDGE_CURVE('',#33465,#33469,#3827,.T.);
#43294=EDGE_CURVE('',#33467,#33470,#3828,.T.);
#43295=EDGE_CURVE('',#33470,#33471,#7296,.T.);
#43296=EDGE_CURVE('',#33471,#33460,#3829,.T.);
#43297=EDGE_CURVE('',#33472,#33473,#3830,.T.);
#43298=EDGE_CURVE('',#33472,#33474,#7297,.T.);
#43299=EDGE_CURVE('',#33475,#33474,#7298,.T.);
#43300=EDGE_CURVE('',#33476,#33475,#3831,.T.);
#43301=EDGE_CURVE('',#33476,#33477,#7299,.T.);
#43302=EDGE_CURVE('',#33477,#33478,#7300,.T.);
#43303=EDGE_CURVE('',#33473,#33478,#3832,.T.);
#43304=EDGE_CURVE('',#33296,#33479,#7301,.T.);
#43305=EDGE_CURVE('',#33479,#33480,#3833,.T.);
#43306=EDGE_CURVE('',#33480,#33481,#22208,.T.);
#43307=EDGE_CURVE('',#33481,#33323,#3834,.T.);
#43308=EDGE_CURVE('',#33482,#33483,#22209,.T.);
#43309=EDGE_CURVE('',#33483,#33484,#3835,.T.);
#43310=EDGE_CURVE('',#33484,#33295,#7302,.T.);
#43311=EDGE_CURVE('',#33324,#33482,#3836,.T.);
#43312=EDGE_CURVE('',#33484,#33485,#3837,.T.);
#43313=EDGE_CURVE('',#33485,#33486,#7303,.T.);
#43314=EDGE_CURVE('',#33486,#33479,#3838,.T.);
#43315=EDGE_CURVE('',#33487,#33488,#7304,.T.);
#43316=EDGE_CURVE('',#33487,#33489,#7305,.T.);
#43317=EDGE_CURVE('',#33490,#33489,#7306,.T.);
#43318=EDGE_CURVE('',#33491,#33490,#3839,.T.);
#43319=EDGE_CURVE('',#33491,#33492,#7307,.T.);
#43320=EDGE_CURVE('',#33488,#33492,#3840,.T.);
#43321=EDGE_CURVE('',#33319,#33493,#283,.T.);
#43322=EDGE_CURVE('',#33315,#33493,#7308,.T.);
#43323=EDGE_CURVE('',#33410,#33388,#7309,.T.);
#43324=EDGE_CURVE('',#33409,#33494,#7310,.T.);
#43325=EDGE_CURVE('',#33494,#33495,#7311,.T.);
#43326=EDGE_CURVE('',#33496,#33495,#3841,.T.);
#43327=EDGE_CURVE('',#33496,#33497,#7312,.T.);
#43328=EDGE_CURVE('',#33492,#33497,#7313,.T.);
#43329=EDGE_CURVE('',#33498,#33491,#3842,.T.);
#43330=EDGE_CURVE('',#33499,#33498,#3843,.T.);
#43331=EDGE_CURVE('',#33478,#33499,#3844,.T.);
#43332=EDGE_CURVE('',#33500,#33476,#3845,.T.);
#43333=EDGE_CURVE('',#33500,#33501,#3846,.T.);
#43334=EDGE_CURVE('',#33448,#33501,#3847,.T.);
#43335=EDGE_CURVE('',#33502,#33503,#7314,.T.);
#43336=EDGE_CURVE('',#33504,#33503,#3848,.T.);
#43337=EDGE_CURVE('',#33482,#33504,#3849,.T.);
#43338=EDGE_CURVE('',#33502,#33481,#3850,.T.);
#43339=EDGE_CURVE('',#33463,#33469,#7315,.T.);
#43340=EDGE_CURVE('',#33505,#33445,#3851,.T.);
#43341=EDGE_CURVE('',#33505,#33506,#7316,.T.);
#43342=EDGE_CURVE('',#33507,#33506,#3852,.T.);
#43343=EDGE_CURVE('',#33198,#33507,#3853,.T.);
#43344=EDGE_CURVE('',#33508,#33334,#3854,.T.);
#43345=EDGE_CURVE('',#33333,#33339,#22210,.T.);
#43346=EDGE_CURVE('',#33509,#33343,#28428,.T.);
#43347=EDGE_CURVE('',#33510,#33509,#3855,.T.);
#43348=EDGE_CURVE('',#33511,#33510,#3856,.T.);
#43349=EDGE_CURVE('',#33511,#33512,#22211,.T.);
#43350=EDGE_CURVE('',#33512,#33508,#7317,.T.);
#43351=EDGE_CURVE('',#33513,#33514,#3857,.T.);
#43352=EDGE_CURVE('',#33515,#33513,#3858,.T.);
#43353=EDGE_CURVE('',#33344,#33515,#28429,.T.);
#43354=EDGE_CURVE('',#33340,#33336,#22212,.T.);
#43355=EDGE_CURVE('',#33425,#33514,#22213,.T.);
#43356=EDGE_CURVE('',#33348,#33347,#7318,.T.);
#43357=EDGE_CURVE('',#33346,#33355,#22214,.T.);
#43358=EDGE_CURVE('',#33145,#33361,#284,.T.);
#43359=EDGE_CURVE('',#33356,#33351,#22215,.T.);
#43360=EDGE_CURVE('',#33516,#33219,#3859,.T.);
#43361=EDGE_CURVE('',#33517,#33516,#3860,.T.);
#43362=EDGE_CURVE('',#33517,#33518,#7319,.T.);
#43363=EDGE_CURVE('',#33519,#33518,#3861,.T.);
#43364=EDGE_CURVE('',#33221,#33519,#3862,.T.);
#43365=EDGE_CURVE('',#33520,#33362,#7320,.T.);
#43366=EDGE_CURVE('',#33365,#33393,#22216,.T.);
#43367=EDGE_CURVE('',#33521,#33399,#22217,.T.);
#43368=EDGE_CURVE('',#33522,#33521,#3863,.T.);
#43369=EDGE_CURVE('',#33520,#33522,#22218,.T.);
#43370=EDGE_CURVE('',#33367,#33523,#7321,.T.);
#43371=EDGE_CURVE('',#33523,#33524,#3864,.T.);
#43372=EDGE_CURVE('',#33524,#33384,#3865,.T.);
#43373=EDGE_CURVE('',#33525,#33526,#7322,.T.);
#43374=EDGE_CURVE('',#33526,#33527,#7323,.T.);
#43375=EDGE_CURVE('',#33527,#33381,#7324,.T.);
#43376=EDGE_CURVE('',#33527,#33525,#7325,.T.);
#43377=EDGE_CURVE('',#33524,#33528,#22219,.T.);
#43378=EDGE_CURVE('',#33528,#33529,#3866,.T.);
#43379=EDGE_CURVE('',#33529,#33389,#7326,.T.);
#43380=EDGE_CURVE('',#33523,#33530,#22220,.T.);
#43381=EDGE_CURVE('',#33530,#33528,#3867,.T.);
#43382=EDGE_CURVE('',#33529,#33531,#3868,.T.);
#43383=EDGE_CURVE('',#33531,#33391,#7327,.T.);
#43384=EDGE_CURVE('',#33392,#33368,#22221,.T.);
#43385=EDGE_CURVE('',#33391,#33532,#3869,.T.);
#43386=EDGE_CURVE('',#33532,#33533,#7328,.T.);
#43387=EDGE_CURVE('',#33534,#33533,#22222,.T.);
#43388=EDGE_CURVE('',#33535,#33534,#3870,.T.);
#43389=EDGE_CURVE('',#33400,#33535,#22223,.T.);
#43390=EDGE_CURVE('',#33536,#33401,#22224,.T.);
#43391=EDGE_CURVE('',#33537,#33536,#22225,.T.);
#43392=EDGE_CURVE('',#33538,#33537,#3871,.T.);
#43393=EDGE_CURVE('',#33539,#33538,#22226,.T.);
#43394=EDGE_CURVE('',#33540,#33539,#3872,.T.);
#43395=EDGE_CURVE('',#33541,#33540,#3873,.T.);
#43396=EDGE_CURVE('',#33542,#33541,#3874,.T.);
#43397=EDGE_CURVE('',#33542,#33543,#3875,.T.);
#43398=EDGE_CURVE('',#33544,#33543,#22227,.T.);
#43399=EDGE_CURVE('',#33544,#33408,#7329,.T.);
#43400=EDGE_CURVE('',#33544,#33545,#7330,.T.);
#43401=EDGE_CURVE('',#33546,#33545,#7331,.T.);
#43402=EDGE_CURVE('',#33495,#33546,#3876,.T.);
#43403=EDGE_CURVE('',#33414,#33547,#3877,.T.);
#43404=EDGE_CURVE('',#33547,#33412,#3878,.T.);
#43405=EDGE_CURVE('',#33411,#33419,#7332,.T.);
#43406=EDGE_CURVE('',#33547,#33411,#3879,.T.);
#43407=EDGE_CURVE('',#33419,#33548,#3880,.T.);
#43408=EDGE_CURVE('',#33548,#33417,#7333,.T.);
#43409=EDGE_CURVE('',#33549,#33550,#7334,.T.);
#43410=EDGE_CURVE('',#33551,#33549,#22228,.T.);
#43411=EDGE_CURVE('',#33552,#33551,#7335,.T.);
#43412=EDGE_CURVE('',#33427,#33552,#22229,.T.);
#43413=EDGE_CURVE('',#33553,#33426,#22230,.T.);
#43414=EDGE_CURVE('',#33554,#33553,#3881,.T.);
#43415=EDGE_CURVE('',#33555,#33554,#3882,.T.);
#43416=EDGE_CURVE('',#33555,#33424,#3883,.T.);
#43417=EDGE_CURVE('',#33556,#33423,#22231,.T.);
#43418=EDGE_CURVE('',#33420,#33556,#22232,.T.);
#43419=EDGE_CURVE('',#33416,#33550,#22233,.T.);
#43420=EDGE_CURVE('',#33429,#33557,#7336,.T.);
#43421=EDGE_CURVE('',#33557,#33430,#3884,.T.);
#43422=EDGE_CURVE('',#33430,#33432,#7337,.T.);
#43423=EDGE_CURVE('',#33235,#33558,#3885,.T.);
#43424=EDGE_CURVE('',#33558,#33402,#7338,.T.);
#43425=EDGE_CURVE('',#33520,#33559,#3886,.T.);
#43426=EDGE_CURVE('',#33559,#33435,#3887,.T.);
#43427=EDGE_CURVE('',#33555,#33514,#3888,.T.);
#43428=EDGE_CURVE('',#33453,#33512,#3889,.T.);
#43429=EDGE_CURVE('',#33511,#33454,#3890,.T.);
#43430=EDGE_CURVE('',#33446,#33560,#3891,.T.);
#43431=EDGE_CURVE('',#33561,#33560,#3892,.T.);
#43432=EDGE_CURVE('',#33444,#33561,#7339,.T.);
#43433=EDGE_CURVE('',#33508,#33562,#7340,.T.);
#43434=EDGE_CURVE('',#33562,#33446,#3893,.T.);
#43435=EDGE_CURVE('',#33563,#33508,#3894,.T.);
#43436=EDGE_CURVE('',#33563,#33452,#3895,.T.);
#43437=EDGE_CURVE('',#33471,#33464,#3896,.T.);
#43438=EDGE_CURVE('',#33564,#33500,#3897,.T.);
#43439=EDGE_CURVE('',#33564,#33565,#7341,.T.);
#43440=EDGE_CURVE('',#33501,#33565,#3898,.T.);
#43441=EDGE_CURVE('',#33566,#33567,#7342,.T.);
#43442=EDGE_CURVE('',#33567,#33568,#3899,.T.);
#43443=EDGE_CURVE('',#33568,#33569,#7343,.T.);
#43444=EDGE_CURVE('',#33569,#33566,#3900,.T.);
#43445=EDGE_CURVE('',#33570,#33571,#7344,.T.);
#43446=EDGE_CURVE('',#33571,#33572,#7345,.T.);
#43447=EDGE_CURVE('',#33572,#33569,#3901,.T.);
#43448=EDGE_CURVE('',#33568,#33570,#3902,.T.);
#43449=EDGE_CURVE('',#33570,#33573,#3903,.T.);
#43450=EDGE_CURVE('',#33573,#33574,#7346,.T.);
#43451=EDGE_CURVE('',#33574,#33572,#3904,.T.);
#43452=EDGE_CURVE('',#33468,#33470,#3905,.T.);
#43453=EDGE_CURVE('',#33470,#33575,#3906,.T.);
#43454=EDGE_CURVE('',#33575,#33576,#7347,.T.);
#43455=EDGE_CURVE('',#33576,#33471,#3907,.T.);
#43456=EDGE_CURVE('',#33577,#33578,#3908,.T.);
#43457=EDGE_CURVE('',#33577,#33579,#7348,.T.);
#43458=EDGE_CURVE('',#33580,#33579,#3909,.T.);
#43459=EDGE_CURVE('',#33474,#33580,#22234,.T.);
#43460=EDGE_CURVE('',#33578,#33472,#22235,.T.);
#43461=EDGE_CURVE('',#33486,#33581,#7349,.T.);
#43462=EDGE_CURVE('',#33582,#33581,#3910,.T.);
#43463=EDGE_CURVE('',#33480,#33582,#7350,.T.);
#43464=EDGE_CURVE('',#33583,#33584,#7351,.T.);
#43465=EDGE_CURVE('',#33585,#33583,#3911,.T.);
#43466=EDGE_CURVE('',#33585,#33586,#7352,.T.);
#43467=EDGE_CURVE('',#33584,#33586,#3912,.T.);
#43468=EDGE_CURVE('',#33587,#33588,#7353,.T.);
#43469=EDGE_CURVE('',#33588,#33589,#3913,.T.);
#43470=EDGE_CURVE('',#33589,#33590,#7354,.T.);
#43471=EDGE_CURVE('',#33590,#33587,#3914,.T.);
#43472=EDGE_CURVE('',#33591,#33592,#7355,.T.);
#43473=EDGE_CURVE('',#33592,#33590,#7356,.T.);
#43474=EDGE_CURVE('',#33589,#33591,#7357,.T.);
#43475=EDGE_CURVE('',#33591,#33593,#3915,.T.);
#43476=EDGE_CURVE('',#33593,#33594,#7358,.T.);
#43477=EDGE_CURVE('',#33594,#33592,#3916,.T.);
#43478=EDGE_CURVE('',#33595,#33485,#3917,.T.);
#43479=EDGE_CURVE('',#33596,#33483,#3918,.T.);
#43480=EDGE_CURVE('',#33595,#33596,#3919,.T.);
#43481=EDGE_CURVE('',#33485,#33597,#3920,.T.);
#43482=EDGE_CURVE('',#33597,#33598,#7359,.T.);
#43483=EDGE_CURVE('',#33598,#33486,#3921,.T.);
#43484=EDGE_CURVE('',#33599,#33600,#3922,.T.);
#43485=EDGE_CURVE('',#33599,#33601,#7360,.T.);
#43486=EDGE_CURVE('',#33602,#33601,#3923,.T.);
#43487=EDGE_CURVE('',#33489,#33602,#22236,.T.);
#43488=EDGE_CURVE('',#33600,#33487,#22237,.T.);
#43489=EDGE_CURVE('',#33497,#33603,#3924,.T.);
#43490=EDGE_CURVE('',#33604,#33496,#3925,.T.);
#43491=EDGE_CURVE('',#33604,#33603,#7361,.T.);
#43492=EDGE_CURVE('',#33605,#33606,#7362,.T.);
#43493=EDGE_CURVE('',#33605,#33607,#3926,.T.);
#43494=EDGE_CURVE('',#33607,#33608,#7363,.T.);
#43495=EDGE_CURVE('',#33608,#33606,#3927,.T.);
#43496=EDGE_CURVE('',#33609,#33610,#7364,.T.);
#43497=EDGE_CURVE('',#33610,#33608,#7365,.T.);
#43498=EDGE_CURVE('',#33607,#33609,#3928,.T.);
#43499=EDGE_CURVE('',#33609,#33611,#3929,.T.);
#43500=EDGE_CURVE('',#33611,#33612,#7366,.T.);
#43501=EDGE_CURVE('',#33612,#33610,#3930,.T.);
#43502=EDGE_CURVE('',#33365,#33518,#22238,.T.);
#43503=EDGE_CURVE('',#33517,#33351,#22239,.T.);
#43504=EDGE_CURVE('',#33333,#33506,#22240,.T.);
#43505=EDGE_CURVE('',#33505,#33560,#22241,.T.);
#43506=EDGE_CURVE('',#33560,#33574,#22242,.T.);
#43507=EDGE_CURVE('',#33573,#33468,#22243,.T.);
#43508=EDGE_CURVE('',#33464,#33594,#22244,.T.);
#43509=EDGE_CURVE('',#33593,#33595,#22245,.T.);
#43510=EDGE_CURVE('',#33595,#33503,#22246,.T.);
#43511=EDGE_CURVE('',#33502,#33581,#22247,.T.);
#43512=EDGE_CURVE('',#33581,#33612,#22248,.T.);
#43513=EDGE_CURVE('',#33611,#33530,#22249,.T.);
#43514=EDGE_CURVE('',#33530,#33531,#3931,.T.);
#43515=EDGE_CURVE('',#33531,#33613,#3932,.T.);
#43516=EDGE_CURVE('',#33613,#33532,#7367,.T.);
#43517=EDGE_CURVE('',#33614,#33543,#3933,.T.);
#43518=EDGE_CURVE('',#33542,#33533,#285,.T.);
#43519=EDGE_CURVE('',#33532,#33614,#3934,.T.);
#43520=EDGE_CURVE('',#33614,#33615,#7368,.T.);
#43521=EDGE_CURVE('',#33616,#33615,#3935,.T.);
#43522=EDGE_CURVE('',#33545,#33616,#22250,.T.);
#43523=EDGE_CURVE('',#33413,#33617,#7369,.T.);
#43524=EDGE_CURVE('',#33617,#33547,#3936,.T.);
#43525=EDGE_CURVE('',#33547,#33548,#3937,.T.);
#43526=EDGE_CURVE('',#33548,#33618,#3938,.T.);
#43527=EDGE_CURVE('',#33618,#33416,#7370,.T.);
#43528=EDGE_CURVE('',#33550,#33619,#7371,.T.);
#43529=EDGE_CURVE('',#33618,#33619,#22251,.T.);
#43530=EDGE_CURVE('',#33249,#33620,#7372,.T.);
#43531=EDGE_CURVE('',#33620,#33557,#28430,.T.);
#43532=EDGE_CURVE('',#33557,#33621,#28431,.T.);
#43533=EDGE_CURVE('',#33621,#33433,#7373,.T.);
#43534=EDGE_CURVE('',#33234,#33622,#7374,.T.);
#43535=EDGE_CURVE('',#33271,#33622,#7375,.T.);
#43536=EDGE_CURVE('',#33623,#33624,#7376,.T.);
#43537=EDGE_CURVE('',#33625,#33623,#3939,.T.);
#43538=EDGE_CURVE('',#33625,#33626,#7377,.T.);
#43539=EDGE_CURVE('',#33624,#33626,#7378,.T.);
#43540=EDGE_CURVE('',#33627,#33628,#28432,.T.);
#43541=EDGE_CURVE('',#33629,#33628,#3940,.T.);
#43542=EDGE_CURVE('',#33630,#33629,#7379,.T.);
#43543=EDGE_CURVE('',#33627,#33630,#7380,.T.);
#43544=EDGE_CURVE('',#33459,#33631,#7381,.T.);
#43545=EDGE_CURVE('',#33631,#33617,#22252,.T.);
#43546=EDGE_CURVE('',#33558,#33632,#3941,.T.);
#43547=EDGE_CURVE('',#33632,#33401,#7382,.T.);
#43548=EDGE_CURVE('',#33541,#33633,#3942,.T.);
#43549=EDGE_CURVE('',#33534,#33633,#3943,.T.);
#43550=EDGE_CURVE('',#33634,#33635,#7383,.T.);
#43551=EDGE_CURVE('',#33635,#33270,#22253,.T.);
#43552=EDGE_CURVE('',#33269,#33634,#3944,.T.);
#43553=EDGE_CURVE('',#33434,#33636,#22254,.T.);
#43554=EDGE_CURVE('',#33636,#33637,#7384,.T.);
#43555=EDGE_CURVE('',#33637,#33431,#3945,.T.);
#43556=EDGE_CURVE('',#33264,#33638,#3946,.T.);
#43557=EDGE_CURVE('',#33638,#33639,#7385,.T.);
#43558=EDGE_CURVE('',#33639,#33640,#3947,.T.);
#43559=EDGE_CURVE('',#33641,#33640,#28433,.T.);
#43560=EDGE_CURVE('',#33264,#33641,#3948,.T.);
#43561=EDGE_CURVE('',#33640,#33278,#22255,.T.);
#43562=EDGE_CURVE('',#33639,#33146,#28434,.T.);
#43563=EDGE_CURVE('',#33248,#33642,#7386,.T.);
#43564=EDGE_CURVE('',#33642,#33620,#22256,.T.);
#43565=EDGE_CURVE('',#33643,#33644,#7387,.T.);
#43566=EDGE_CURVE('',#33643,#33645,#22257,.T.);
#43567=EDGE_CURVE('',#33646,#33645,#7388,.T.);
#43568=EDGE_CURVE('',#33646,#33644,#22258,.T.);
#43569=EDGE_CURVE('',#33647,#33648,#7389,.T.);
#43570=EDGE_CURVE('',#33648,#33649,#7390,.T.);
#43571=EDGE_CURVE('',#33649,#33650,#7391,.T.);
#43572=EDGE_CURVE('',#33650,#33647,#7392,.T.);
#43573=EDGE_CURVE('',#33651,#33652,#7393,.T.);
#43574=EDGE_CURVE('',#33652,#33653,#7394,.T.);
#43575=EDGE_CURVE('',#33653,#33654,#7395,.T.);
#43576=EDGE_CURVE('',#33654,#33651,#7396,.T.);
#43577=EDGE_CURVE('',#33655,#33656,#7397,.T.);
#43578=EDGE_CURVE('',#33655,#33657,#22259,.T.);
#43579=EDGE_CURVE('',#33658,#33657,#7398,.T.);
#43580=EDGE_CURVE('',#33658,#33656,#22260,.T.);
#43581=EDGE_CURVE('',#33659,#33660,#7399,.T.);
#43582=EDGE_CURVE('',#33659,#33661,#22261,.T.);
#43583=EDGE_CURVE('',#33662,#33661,#7400,.T.);
#43584=EDGE_CURVE('',#33662,#33660,#22262,.T.);
#43585=EDGE_CURVE('',#33663,#33664,#7401,.T.);
#43586=EDGE_CURVE('',#33663,#33665,#22263,.T.);
#43587=EDGE_CURVE('',#33666,#33665,#7402,.T.);
#43588=EDGE_CURVE('',#33666,#33664,#22264,.T.);
#43589=EDGE_CURVE('',#33667,#33668,#7403,.T.);
#43590=EDGE_CURVE('',#33667,#33669,#22265,.T.);
#43591=EDGE_CURVE('',#33670,#33669,#7404,.T.);
#43592=EDGE_CURVE('',#33670,#33668,#22266,.T.);
#43593=EDGE_CURVE('',#33555,#33671,#3949,.T.);
#43594=EDGE_CURVE('',#33671,#33672,#3950,.T.);
#43595=EDGE_CURVE('',#33672,#33673,#3951,.T.);
#43596=EDGE_CURVE('',#33514,#33673,#3952,.T.);
#43597=EDGE_CURVE('',#33674,#33511,#3953,.T.);
#43598=EDGE_CURVE('',#33674,#33675,#3954,.T.);
#43599=EDGE_CURVE('',#33676,#33675,#3955,.T.);
#43600=EDGE_CURVE('',#33454,#33676,#3956,.T.);
#43601=EDGE_CURVE('',#33677,#33631,#7405,.T.);
#43602=EDGE_CURVE('',#33459,#33678,#7406,.T.);
#43603=EDGE_CURVE('',#33678,#33677,#7407,.T.);
#43604=EDGE_CURVE('',#33679,#33680,#7408,.T.);
#43605=EDGE_CURVE('',#33681,#33679,#3957,.T.);
#43606=EDGE_CURVE('',#33681,#33566,#28435,.T.);
#43607=EDGE_CURVE('',#33562,#33682,#7409,.T.);
#43608=EDGE_CURVE('',#33682,#33680,#22267,.T.);
#43609=EDGE_CURVE('',#33683,#33563,#7410,.T.);
#43610=EDGE_CURVE('',#33683,#33562,#3958,.T.);
#43611=EDGE_CURVE('',#33681,#33684,#7411,.T.);
#43612=EDGE_CURVE('',#33684,#33567,#28436,.T.);
#43613=EDGE_CURVE('',#33685,#33686,#3959,.T.);
#43614=EDGE_CURVE('',#33687,#33685,#3960,.T.);
#43615=EDGE_CURVE('',#33687,#33587,#28437,.T.);
#43616=EDGE_CURVE('',#33576,#33688,#7412,.T.);
#43617=EDGE_CURVE('',#33688,#33686,#22268,.T.);
#43618=EDGE_CURVE('',#33564,#33689,#22269,.T.);
#43619=EDGE_CURVE('',#33689,#33690,#7413,.T.);
#43620=EDGE_CURVE('',#33690,#33565,#22270,.T.);
#43621=EDGE_CURVE('',#33691,#33692,#3961,.T.);
#43622=EDGE_CURVE('',#33693,#33691,#3962,.T.);
#43623=EDGE_CURVE('',#33693,#33694,#3963,.T.);
#43624=EDGE_CURVE('',#33694,#33695,#22271,.T.);
#43625=EDGE_CURVE('',#33695,#33692,#3964,.T.);
#43626=EDGE_CURVE('',#33684,#33696,#3965,.T.);
#43627=EDGE_CURVE('',#33696,#33695,#3966,.T.);
#43628=EDGE_CURVE('',#33694,#33575,#7414,.T.);
#43629=EDGE_CURVE('',#33577,#33576,#3967,.T.);
#43630=EDGE_CURVE('',#33575,#33579,#3968,.T.);
#43631=EDGE_CURVE('',#33697,#33686,#3969,.T.);
#43632=EDGE_CURVE('',#33688,#33698,#3970,.T.);
#43633=EDGE_CURVE('',#33699,#33698,#3971,.T.);
#43634=EDGE_CURVE('',#33697,#33699,#3972,.T.);
#43635=EDGE_CURVE('',#33687,#33700,#7415,.T.);
#43636=EDGE_CURVE('',#33700,#33588,#28438,.T.);
#43637=EDGE_CURVE('',#33701,#33702,#286,.T.);
#43638=EDGE_CURVE('',#33606,#33701,#3973,.T.);
#43639=EDGE_CURVE('',#33598,#33703,#7416,.T.);
#43640=EDGE_CURVE('',#33702,#33703,#22272,.T.);
#43641=EDGE_CURVE('',#33704,#33705,#7417,.F.);
#43642=EDGE_CURVE('',#33705,#33499,#7418,.T.);
#43643=EDGE_CURVE('',#33498,#33704,#3974,.T.);
#43644=EDGE_CURVE('',#33585,#33705,#22273,.T.);
#43645=EDGE_CURVE('',#33704,#33586,#22274,.T.);
#43646=EDGE_CURVE('',#33700,#33706,#3975,.T.);
#43647=EDGE_CURVE('',#33706,#33707,#3976,.T.);
#43648=EDGE_CURVE('',#33708,#33707,#22275,.T.);
#43649=EDGE_CURVE('',#33708,#33597,#7419,.T.);
#43650=EDGE_CURVE('',#33599,#33598,#3977,.T.);
#43651=EDGE_CURVE('',#33597,#33601,#3978,.T.);
#43652=EDGE_CURVE('',#33709,#33710,#3979,.T.);
#43653=EDGE_CURVE('',#33710,#33711,#7420,.T.);
#43654=EDGE_CURVE('',#33712,#33711,#3980,.T.);
#43655=EDGE_CURVE('',#33712,#33709,#7421,.T.);
#43656=EDGE_CURVE('',#33689,#33713,#3981,.T.);
#43657=EDGE_CURVE('',#33713,#33714,#7422,.T.);
#43658=EDGE_CURVE('',#33714,#33690,#3982,.T.);
#43659=EDGE_CURVE('',#33710,#33603,#22276,.T.);
#43660=EDGE_CURVE('',#33604,#33711,#22277,.T.);
#43661=EDGE_CURVE('',#33715,#33605,#3983,.T.);
#43662=EDGE_CURVE('',#33716,#33715,#287,.T.);
#43663=EDGE_CURVE('',#33716,#33717,#22278,.T.);
#43664=EDGE_CURVE('',#33717,#33613,#7423,.T.);
#43665=EDGE_CURVE('',#33613,#33615,#3984,.T.);
#43666=EDGE_CURVE('',#33718,#33718,#7424,.F.);
#43667=EDGE_CURVE('',#33677,#33628,#7425,.T.);
#43668=EDGE_CURVE('',#33627,#33719,#7426,.F.);
#43669=EDGE_CURVE('',#33719,#33626,#7427,.T.);
#43670=EDGE_CURVE('',#33625,#33720,#7428,.T.);
#43671=EDGE_CURVE('',#33721,#33720,#7429,.T.);
#43672=EDGE_CURVE('',#33721,#33632,#22279,.T.);
#43673=EDGE_CURVE('',#33622,#33558,#7430,.T.);
#43674=EDGE_CURVE('',#33635,#33722,#3985,.T.);
#43675=EDGE_CURVE('',#33722,#33723,#3986,.T.);
#43676=EDGE_CURVE('',#33723,#33636,#3987,.T.);
#43677=EDGE_CURVE('',#33642,#33724,#3988,.T.);
#43678=EDGE_CURVE('',#33724,#33725,#7431,.T.);
#43679=EDGE_CURVE('',#33725,#33619,#3989,.T.);
#43680=EDGE_CURVE('',#33721,#33536,#7432,.T.);
#43681=EDGE_CURVE('',#33726,#33541,#3990,.T.);
#43682=EDGE_CURVE('',#33726,#33727,#3991,.T.);
#43683=EDGE_CURVE('',#33633,#33727,#3992,.T.);
#43684=EDGE_CURVE('',#33728,#33729,#3993,.T.);
#43685=EDGE_CURVE('',#33436,#33728,#3994,.T.);
#43686=EDGE_CURVE('',#33730,#33436,#3995,.T.);
#43687=EDGE_CURVE('',#33731,#33730,#3996,.T.);
#43688=EDGE_CURVE('',#33732,#33731,#3997,.T.);
#43689=EDGE_CURVE('',#33732,#33733,#3998,.T.);
#43690=EDGE_CURVE('',#33733,#33729,#3999,.T.);
#43691=EDGE_CURVE('',#33268,#33734,#4000,.T.);
#43692=EDGE_CURVE('',#33734,#33634,#4001,.T.);
#43693=EDGE_CURVE('',#33735,#33722,#7433,.T.);
#43694=EDGE_CURVE('',#33734,#33735,#4002,.T.);
#43695=EDGE_CURVE('',#33735,#33736,#7434,.T.);
#43696=EDGE_CURVE('',#33736,#33723,#7435,.T.);
#43697=EDGE_CURVE('',#33637,#33737,#4003,.T.);
#43698=EDGE_CURVE('',#33737,#33258,#4004,.T.);
#43699=EDGE_CURVE('',#33736,#33737,#4005,.T.);
#43700=EDGE_CURVE('',#33248,#33738,#4006,.T.);
#43701=EDGE_CURVE('',#33738,#33724,#7436,.T.);
#43702=EDGE_CURVE('',#33738,#33739,#7437,.T.);
#43703=EDGE_CURVE('',#33739,#33725,#7438,.T.);
#43704=EDGE_CURVE('',#33739,#33550,#4007,.T.);
#43705=EDGE_CURVE('',#33740,#33741,#7439,.T.);
#43706=EDGE_CURVE('',#33742,#33741,#22280,.T.);
#43707=EDGE_CURVE('',#33743,#33742,#7440,.T.);
#43708=EDGE_CURVE('',#33744,#33743,#7441,.T.);
#43709=EDGE_CURVE('',#33740,#33744,#22281,.T.);
#43710=EDGE_CURVE('',#33745,#33746,#7442,.T.);
#43711=EDGE_CURVE('',#33747,#33745,#22282,.T.);
#43712=EDGE_CURVE('',#33748,#33747,#7443,.T.);
#43713=EDGE_CURVE('',#33749,#33748,#22283,.T.);
#43714=EDGE_CURVE('',#33749,#33750,#7444,.T.);
#43715=EDGE_CURVE('',#33746,#33750,#22284,.T.);
#43716=EDGE_CURVE('',#33751,#33646,#22285,.T.);
#43717=EDGE_CURVE('',#33751,#33752,#22286,.T.);
#43718=EDGE_CURVE('',#33644,#33752,#22287,.T.);
#43719=EDGE_CURVE('',#33753,#33643,#7445,.T.);
#43720=EDGE_CURVE('',#33753,#33754,#22288,.T.);
#43721=EDGE_CURVE('',#33645,#33754,#7446,.T.);
#43722=EDGE_CURVE('',#33755,#33756,#22289,.T.);
#43723=EDGE_CURVE('',#33757,#33755,#22290,.T.);
#43724=EDGE_CURVE('',#33757,#33758,#4008,.T.);
#43725=EDGE_CURVE('',#33756,#33758,#22291,.T.);
#43726=EDGE_CURVE('',#33759,#33760,#22292,.T.);
#43727=EDGE_CURVE('',#33759,#33761,#7447,.T.);
#43728=EDGE_CURVE('',#33761,#33762,#22293,.T.);
#43729=EDGE_CURVE('',#33760,#33762,#7448,.T.);
#43730=EDGE_CURVE('',#33763,#33652,#22294,.T.);
#43731=EDGE_CURVE('',#33651,#33764,#22295,.T.);
#43732=EDGE_CURVE('',#33765,#33764,#7449,.T.);
#43733=EDGE_CURVE('',#33765,#33763,#7450,.T.);
#43734=EDGE_CURVE('',#33652,#33766,#22296,.T.);
#43735=EDGE_CURVE('',#33767,#33766,#7451,.T.);
#43736=EDGE_CURVE('',#33767,#33653,#22297,.T.);
#43737=EDGE_CURVE('',#33653,#33768,#22298,.T.);
#43738=EDGE_CURVE('',#33768,#33769,#4009,.T.);
#43739=EDGE_CURVE('',#33769,#33654,#22299,.T.);
#43740=EDGE_CURVE('',#33768,#33647,#7452,.T.);
#43741=EDGE_CURVE('',#33650,#33769,#7453,.T.);
#43742=EDGE_CURVE('',#33647,#33770,#22300,.T.);
#43743=EDGE_CURVE('',#33771,#33770,#7454,.T.);
#43744=EDGE_CURVE('',#33771,#33648,#22301,.T.);
#43745=EDGE_CURVE('',#33648,#33772,#22302,.T.);
#43746=EDGE_CURVE('',#33773,#33772,#288,.T.);
#43747=EDGE_CURVE('',#33773,#33649,#22303,.T.);
#43748=EDGE_CURVE('',#33773,#33764,#7455,.T.);
#43749=EDGE_CURVE('',#33765,#33774,#4010,.T.);
#43750=EDGE_CURVE('',#33774,#33763,#7456,.T.);
#43751=EDGE_CURVE('',#33775,#33776,#22304,.T.);
#43752=EDGE_CURVE('',#33775,#33777,#22305,.T.);
#43753=EDGE_CURVE('',#33778,#33777,#22306,.T.);
#43754=EDGE_CURVE('',#33778,#33776,#22307,.T.);
#43755=EDGE_CURVE('',#33776,#33779,#7457,.T.);
#43756=EDGE_CURVE('',#33780,#33778,#7458,.T.);
#43757=EDGE_CURVE('',#33780,#33779,#22308,.T.);
#43758=EDGE_CURVE('',#33781,#33655,#7459,.T.);
#43759=EDGE_CURVE('',#33781,#33782,#22309,.T.);
#43760=EDGE_CURVE('',#33657,#33782,#7460,.T.);
#43761=EDGE_CURVE('',#33783,#33784,#22310,.T.);
#43762=EDGE_CURVE('',#33656,#33784,#22311,.T.);
#43763=EDGE_CURVE('',#33783,#33658,#22312,.T.);
#43764=EDGE_CURVE('',#33785,#33662,#7461,.T.);
#43765=EDGE_CURVE('',#33785,#33786,#22313,.T.);
#43766=EDGE_CURVE('',#33660,#33786,#7462,.T.);
#43767=EDGE_CURVE('',#33787,#33788,#4011,.T.);
#43768=EDGE_CURVE('',#33661,#33788,#22314,.T.);
#43769=EDGE_CURVE('',#33787,#33659,#22315,.T.);
#43770=EDGE_CURVE('',#33789,#33663,#7463,.T.);
#43771=EDGE_CURVE('',#33789,#33790,#22316,.T.);
#43772=EDGE_CURVE('',#33665,#33790,#7464,.T.);
#43773=EDGE_CURVE('',#33791,#33792,#22317,.T.);
#43774=EDGE_CURVE('',#33664,#33792,#22318,.T.);
#43775=EDGE_CURVE('',#33666,#33791,#22319,.T.);
#43776=EDGE_CURVE('',#33793,#33670,#7465,.T.);
#43777=EDGE_CURVE('',#33793,#33794,#22320,.T.);
#43778=EDGE_CURVE('',#33668,#33794,#7466,.T.);
#43779=EDGE_CURVE('',#33795,#33796,#4012,.T.);
#43780=EDGE_CURVE('',#33669,#33796,#22321,.T.);
#43781=EDGE_CURVE('',#33795,#33667,#22322,.T.);
#43782=EDGE_CURVE('',#33797,#33798,#7467,.T.);
#43783=EDGE_CURVE('',#33798,#33799,#4013,.T.);
#43784=EDGE_CURVE('',#33800,#33799,#7468,.T.);
#43785=EDGE_CURVE('',#33797,#33800,#7469,.T.);
#43786=EDGE_CURVE('',#33428,#33801,#22323,.T.);
#43787=EDGE_CURVE('',#33801,#33672,#7470,.T.);
#43788=EDGE_CURVE('',#33801,#33802,#7471,.T.);
#43789=EDGE_CURVE('',#33802,#33673,#7472,.T.);
#43790=EDGE_CURVE('',#33515,#33509,#7473,.T.);
#43791=EDGE_CURVE('',#33803,#33804,#7474,.T.);
#43792=EDGE_CURVE('',#33804,#33805,#7475,.T.);
#43793=EDGE_CURVE('',#33805,#33675,#7476,.T.);
#43794=EDGE_CURVE('',#33674,#33803,#7477,.T.);
#43795=EDGE_CURVE('',#33678,#33629,#7478,.T.);
#43796=EDGE_CURVE('',#33458,#33806,#7479,.T.);
#43797=EDGE_CURVE('',#33806,#33678,#22324,.T.);
#43798=EDGE_CURVE('',#33630,#33807,#4014,.T.);
#43799=EDGE_CURVE('',#33808,#33807,#4015,.T.);
#43800=EDGE_CURVE('',#33808,#33809,#4016,.T.);
#43801=EDGE_CURVE('',#33809,#33627,#4017,.T.);
#43802=EDGE_CURVE('',#33501,#33810,#4018,.T.);
#43803=EDGE_CURVE('',#33810,#33449,#28439,.T.);
#43804=EDGE_CURVE('',#33683,#33811,#4019,.T.);
#43805=EDGE_CURVE('',#33811,#33812,#28440,.T.);
#43806=EDGE_CURVE('',#33813,#33812,#4020,.T.);
#43807=EDGE_CURVE('',#33682,#33813,#4021,.T.);
#43808=EDGE_CURVE('',#33714,#33814,#7480,.T.);
#43809=EDGE_CURVE('',#33814,#33815,#4022,.T.);
#43810=EDGE_CURVE('',#33815,#33690,#7481,.T.);
#43811=EDGE_CURVE('',#33815,#33816,#22325,.T.);
#43812=EDGE_CURVE('',#33816,#33565,#4023,.T.);
#43813=EDGE_CURVE('',#33816,#33810,#22326,.T.);
#43814=EDGE_CURVE('',#33817,#33818,#4024,.T.);
#43815=EDGE_CURVE('',#33817,#33819,#4025,.T.);
#43816=EDGE_CURVE('',#33819,#33680,#4026,.T.);
#43817=EDGE_CURVE('',#33818,#33680,#4027,.T.);
#43818=EDGE_CURVE('',#33820,#33679,#4028,.T.);
#43819=EDGE_CURVE('',#33819,#33821,#4029,.T.);
#43820=EDGE_CURVE('',#33821,#33820,#7482,.T.);
#43821=EDGE_CURVE('',#33679,#33696,#7483,.T.);
#43822=EDGE_CURVE('',#33696,#33822,#4030,.T.);
#43823=EDGE_CURVE('',#33822,#33823,#7484,.T.);
#43824=EDGE_CURVE('',#33823,#33824,#4031,.T.);
#43825=EDGE_CURVE('',#33824,#33695,#4032,.T.);
#43826=EDGE_CURVE('',#33824,#33692,#4033,.T.);
#43827=EDGE_CURVE('',#33499,#33825,#4034,.T.);
#43828=EDGE_CURVE('',#33825,#33473,#4035,.T.);
#43829=EDGE_CURVE('',#33578,#33698,#4036,.T.);
#43830=EDGE_CURVE('',#33583,#33826,#7485,.T.);
#43831=EDGE_CURVE('',#33826,#33827,#4037,.T.);
#43832=EDGE_CURVE('',#33827,#33585,#7486,.T.);
#43833=EDGE_CURVE('',#33827,#33828,#4038,.T.);
#43834=EDGE_CURVE('',#33828,#33705,#4039,.T.);
#43835=EDGE_CURVE('',#33828,#33825,#4040,.T.);
#43836=EDGE_CURVE('',#33475,#33829,#28441,.T.);
#43837=EDGE_CURVE('',#33829,#33500,#4041,.F.);
#43838=EDGE_CURVE('',#33693,#33580,#28442,.T.);
#43839=EDGE_CURVE('',#33830,#33831,#4042,.T.);
#43840=EDGE_CURVE('',#33831,#33713,#7487,.F.);
#43841=EDGE_CURVE('',#33832,#33689,#7488,.T.);
#43842=EDGE_CURVE('',#33830,#33832,#7489,.T.);
#43843=EDGE_CURVE('',#33697,#33833,#4043,.T.);
#43844=EDGE_CURVE('',#33833,#33686,#4044,.T.);
#43845=EDGE_CURVE('',#33834,#33685,#4045,.T.);
#43846=EDGE_CURVE('',#33833,#33835,#4046,.T.);
#43847=EDGE_CURVE('',#33835,#33834,#7490,.T.);
#43848=EDGE_CURVE('',#33685,#33706,#7491,.T.);
#43849=EDGE_CURVE('',#33706,#33836,#4047,.T.);
#43850=EDGE_CURVE('',#33836,#33837,#7492,.T.);
#43851=EDGE_CURVE('',#33837,#33838,#4048,.T.);
#43852=EDGE_CURVE('',#33838,#33707,#4049,.T.);
#43853=EDGE_CURVE('',#33838,#33839,#4050,.T.);
#43854=EDGE_CURVE('',#33840,#33839,#4051,.T.);
#43855=EDGE_CURVE('',#33707,#33840,#4052,.T.);
#43856=EDGE_CURVE('',#33497,#33841,#4053,.T.);
#43857=EDGE_CURVE('',#33841,#33488,#28443,.T.);
#43858=EDGE_CURVE('',#33600,#33842,#28444,.T.);
#43859=EDGE_CURVE('',#33842,#33843,#289,.T.);
#43860=EDGE_CURVE('',#33843,#33703,#28445,.T.);
#43861=EDGE_CURVE('',#33709,#33844,#7493,.T.);
#43862=EDGE_CURVE('',#33844,#33845,#4054,.T.);
#43863=EDGE_CURVE('',#33845,#33710,#7494,.T.);
#43864=EDGE_CURVE('',#33845,#33846,#22327,.T.);
#43865=EDGE_CURVE('',#33846,#33603,#4055,.T.);
#43866=EDGE_CURVE('',#33846,#33841,#22328,.T.);
#43867=EDGE_CURVE('',#33490,#33847,#28446,.T.);
#43868=EDGE_CURVE('',#33847,#33498,#4056,.T.);
#43869=EDGE_CURVE('',#33847,#33848,#22329,.T.);
#43870=EDGE_CURVE('',#33848,#33704,#4057,.T.);
#43871=EDGE_CURVE('',#33848,#33849,#22330,.T.);
#43872=EDGE_CURVE('',#33849,#33586,#7495,.T.);
#43873=EDGE_CURVE('',#33850,#33708,#7496,.T.);
#43874=EDGE_CURVE('',#33851,#33850,#4058,.T.);
#43875=EDGE_CURVE('',#33851,#33602,#28447,.T.);
#43876=EDGE_CURVE('',#33849,#33852,#4059,.T.);
#43877=EDGE_CURVE('',#33852,#33584,#7497,.T.);
#43878=EDGE_CURVE('',#33853,#33854,#4060,.T.);
#43879=EDGE_CURVE('',#33853,#33717,#4061,.T.);
#43880=EDGE_CURVE('',#33716,#33855,#4062,.T.);
#43881=EDGE_CURVE('',#33855,#33854,#4063,.T.);
#43882=EDGE_CURVE('',#33856,#33712,#22331,.T.);
#43883=EDGE_CURVE('',#33856,#33857,#7498,.T.);
#43884=EDGE_CURVE('',#33857,#33709,#22332,.T.);
#43885=EDGE_CURVE('',#33858,#33583,#22333,.T.);
#43886=EDGE_CURVE('',#33584,#33859,#22334,.T.);
#43887=EDGE_CURVE('',#33859,#33858,#7499,.T.);
#43888=EDGE_CURVE('',#33713,#33860,#22335,.T.);
#43889=EDGE_CURVE('',#33860,#33861,#7500,.T.);
#43890=EDGE_CURVE('',#33861,#33714,#22336,.T.);
#43891=EDGE_CURVE('',#33546,#33862,#28448,.T.);
#43892=EDGE_CURVE('',#33862,#33863,#28449,.T.);
#43893=EDGE_CURVE('',#33863,#33496,#4064,.T.);
#43894=EDGE_CURVE('',#33853,#33616,#28450,.T.);
#43895=EDGE_CURVE('',#33864,#33865,#4065,.T.);
#43896=EDGE_CURVE('',#33865,#33712,#7501,.T.);
#43897=EDGE_CURVE('',#33864,#33711,#7502,.T.);
#43898=EDGE_CURVE('',#33866,#33626,#4066,.T.);
#43899=EDGE_CURVE('',#33866,#33867,#4067,.T.);
#43900=EDGE_CURVE('',#33867,#33624,#4068,.T.);
#43901=EDGE_CURVE('',#33623,#33868,#7503,.T.);
#43902=EDGE_CURVE('',#33868,#33720,#7504,.T.);
#43903=EDGE_CURVE('',#33868,#33536,#7505,.T.);
#43904=EDGE_CURVE('',#33535,#33521,#7506,.T.);
#43905=EDGE_CURVE('',#33726,#33869,#22337,.T.);
#43906=EDGE_CURVE('',#33869,#33870,#4069,.T.);
#43907=EDGE_CURVE('',#33870,#33871,#22338,.T.);
#43908=EDGE_CURVE('',#33871,#33727,#4070,.T.);
#43909=EDGE_CURVE('',#33870,#33872,#4071,.T.);
#43910=EDGE_CURVE('',#33872,#33871,#7507,.T.);
#43911=EDGE_CURVE('',#33873,#33874,#22339,.T.);
#43912=EDGE_CURVE('',#33874,#33875,#7508,.T.);
#43913=EDGE_CURVE('',#33875,#33873,#4072,.T.);
#43914=EDGE_CURVE('',#33873,#33876,#4073,.T.);
#43915=EDGE_CURVE('',#33876,#33728,#4074,.T.);
#43916=EDGE_CURVE('',#33732,#33874,#4075,.T.);
#43917=EDGE_CURVE('',#33441,#33877,#7509,.F.);
#43918=EDGE_CURVE('',#33877,#33735,#28451,.T.);
#43919=EDGE_CURVE('',#33877,#33878,#7510,.T.);
#43920=EDGE_CURVE('',#33878,#33736,#4076,.T.);
#43921=EDGE_CURVE('',#33878,#33259,#7511,.T.);
#43922=EDGE_CURVE('',#33879,#33880,#4077,.T.);
#43923=EDGE_CURVE('',#33880,#33105,#4078,.T.);
#43924=EDGE_CURVE('',#33881,#33146,#4079,.T.);
#43925=EDGE_CURVE('',#33879,#33881,#4080,.T.);
#43926=EDGE_CURVE('',#33247,#33882,#7512,.T.);
#43927=EDGE_CURVE('',#33882,#33738,#7513,.T.);
#43928=EDGE_CURVE('',#33882,#33883,#7514,.T.);
#43929=EDGE_CURVE('',#33883,#33739,#7515,.T.);
#43930=EDGE_CURVE('',#33883,#33884,#7516,.T.);
#43931=EDGE_CURVE('',#33884,#33549,#7517,.T.);
#43932=EDGE_CURVE('',#33740,#33885,#7518,.T.);
#43933=EDGE_CURVE('',#33885,#33886,#7519,.T.);
#43934=EDGE_CURVE('',#33886,#33740,#7520,.T.);
#43935=EDGE_CURVE('',#33887,#33888,#7521,.T.);
#43936=EDGE_CURVE('',#33888,#33750,#4081,.T.);
#43937=EDGE_CURVE('',#33750,#33887,#7522,.T.);
#43938=EDGE_CURVE('',#33886,#33889,#7523,.T.);
#43939=EDGE_CURVE('',#33741,#33889,#28452,.T.);
#43940=EDGE_CURVE('',#33890,#33887,#7524,.T.);
#43941=EDGE_CURVE('',#33890,#33749,#28453,.T.);
#43942=EDGE_CURVE('',#33891,#33892,#7525,.T.);
#43943=EDGE_CURVE('',#33892,#33893,#7526,.T.);
#43944=EDGE_CURVE('',#33893,#33891,#4082,.T.);
#43945=EDGE_CURVE('',#33894,#33895,#4083,.T.);
#43946=EDGE_CURVE('',#33895,#33896,#7527,.T.);
#43947=EDGE_CURVE('',#33896,#33894,#7528,.T.);
#43948=EDGE_CURVE('',#33897,#33898,#7529,.T.);
#43949=EDGE_CURVE('',#33899,#33898,#22340,.T.);
#43950=EDGE_CURVE('',#33899,#33900,#7530,.T.);
#43951=EDGE_CURVE('',#33897,#33900,#22341,.T.);
#43952=EDGE_CURVE('',#33901,#33902,#4084,.T.);
#43953=EDGE_CURVE('',#33902,#33903,#7531,.T.);
#43954=EDGE_CURVE('',#33903,#33901,#7532,.T.);
#43955=EDGE_CURVE('',#33752,#33904,#7533,.T.);
#43956=EDGE_CURVE('',#33751,#33905,#7534,.T.);
#43957=EDGE_CURVE('',#33905,#33904,#4085,.T.);
#43958=EDGE_CURVE('',#33906,#33907,#7535,.T.);
#43959=EDGE_CURVE('',#33906,#33908,#22342,.T.);
#43960=EDGE_CURVE('',#33908,#33909,#7536,.T.);
#43961=EDGE_CURVE('',#33909,#33907,#22343,.T.);
#43962=EDGE_CURVE('',#33910,#33754,#7537,.T.);
#43963=EDGE_CURVE('',#33910,#33909,#7538,.T.);
#43964=EDGE_CURVE('',#33908,#33905,#7539,.T.);
#43965=EDGE_CURVE('',#33911,#33757,#7540,.T.);
#43966=EDGE_CURVE('',#33911,#33912,#22344,.T.);
#43967=EDGE_CURVE('',#33912,#33758,#7541,.T.);
#43968=EDGE_CURVE('',#33913,#33914,#7542,.T.);
#43969=EDGE_CURVE('',#33913,#33915,#22345,.T.);
#43970=EDGE_CURVE('',#33915,#33916,#7543,.T.);
#43971=EDGE_CURVE('',#33916,#33914,#22346,.T.);
#43972=EDGE_CURVE('',#33917,#33761,#7544,.T.);
#43973=EDGE_CURVE('',#33759,#33756,#7545,.T.);
#43974=EDGE_CURVE('',#33912,#33916,#7546,.T.);
#43975=EDGE_CURVE('',#33915,#33917,#7547,.T.);
#43976=EDGE_CURVE('',#33762,#33918,#7548,.T.);
#43977=EDGE_CURVE('',#33917,#33918,#22347,.T.);
#43978=EDGE_CURVE('',#33919,#33920,#7549,.T.);
#43979=EDGE_CURVE('',#33919,#33921,#22348,.T.);
#43980=EDGE_CURVE('',#33798,#33921,#4086,.T.);
#43981=EDGE_CURVE('',#33797,#33920,#22349,.T.);
#43982=EDGE_CURVE('',#33922,#33923,#4087,.T.);
#43983=EDGE_CURVE('',#33923,#33924,#7550,.T.);
#43984=EDGE_CURVE('',#33924,#33922,#7551,.T.);
#43985=EDGE_CURVE('',#33901,#33925,#7552,.T.);
#43986=EDGE_CURVE('',#33926,#33925,#4088,.T.);
#43987=EDGE_CURVE('',#33926,#33902,#7553,.T.);
#43988=EDGE_CURVE('',#33922,#33927,#7554,.T.);
#43989=EDGE_CURVE('',#33928,#33927,#4089,.T.);
#43990=EDGE_CURVE('',#33928,#33923,#7555,.T.);
#43991=EDGE_CURVE('',#33929,#33930,#4090,.T.);
#43992=EDGE_CURVE('',#33930,#33931,#4091,.T.);
#43993=EDGE_CURVE('',#33931,#33929,#4092,.T.);
#43994=EDGE_CURVE('',#33932,#33933,#7556,.T.);
#43995=EDGE_CURVE('',#33933,#33934,#7557,.T.);
#43996=EDGE_CURVE('',#33934,#33932,#7558,.T.);
#43997=EDGE_CURVE('',#33935,#33936,#7559,.T.);
#43998=EDGE_CURVE('',#33937,#33936,#22350,.T.);
#43999=EDGE_CURVE('',#33937,#33938,#7560,.T.);
#44000=EDGE_CURVE('',#33935,#33938,#22351,.T.);
#44001=EDGE_CURVE('',#33939,#33940,#7561,.T.);
#44002=EDGE_CURVE('',#33940,#33941,#4093,.T.);
#44003=EDGE_CURVE('',#33941,#33939,#7562,.T.);
#44004=EDGE_CURVE('',#33942,#33943,#7563,.T.);
#44005=EDGE_CURVE('',#33942,#33944,#22352,.T.);
#44006=EDGE_CURVE('',#33944,#33945,#7564,.T.);
#44007=EDGE_CURVE('',#33945,#33943,#22353,.T.);
#44008=EDGE_CURVE('',#33946,#33947,#7565,.T.);
#44009=EDGE_CURVE('',#33946,#33948,#4094,.T.);
#44010=EDGE_CURVE('',#33949,#33948,#7566,.T.);
#44011=EDGE_CURVE('',#33949,#33947,#22354,.T.);
#44012=EDGE_CURVE('',#33774,#33950,#22355,.T.);
#44013=EDGE_CURVE('',#33950,#33766,#22356,.T.);
#44014=EDGE_CURVE('',#33767,#33951,#22357,.T.);
#44015=EDGE_CURVE('',#33951,#33768,#22358,.T.);
#44016=EDGE_CURVE('',#33951,#33770,#7567,.T.);
#44017=EDGE_CURVE('',#33771,#33952,#22359,.T.);
#44018=EDGE_CURVE('',#33952,#33772,#22360,.T.);
#44019=EDGE_CURVE('',#33953,#33954,#22361,.T.);
#44020=EDGE_CURVE('',#33954,#33950,#7568,.T.);
#44021=EDGE_CURVE('',#33774,#33953,#7569,.T.);
#44022=EDGE_CURVE('',#33952,#33955,#7570,.T.);
#44023=EDGE_CURVE('',#33955,#33956,#22362,.T.);
#44024=EDGE_CURVE('',#33956,#33772,#7571,.T.);
#44025=EDGE_CURVE('',#33956,#33957,#4095,.T.);
#44026=EDGE_CURVE('',#33957,#33773,#7572,.T.);
#44027=EDGE_CURVE('',#33957,#33958,#7573,.T.);
#44028=EDGE_CURVE('',#33958,#33764,#7574,.T.);
#44029=EDGE_CURVE('',#33958,#33959,#28454,.T.);
#44030=EDGE_CURVE('',#33959,#33765,#7575,.T.);
#44031=EDGE_CURVE('',#33959,#33953,#4096,.T.);
#44032=EDGE_CURVE('',#33960,#33961,#22363,.T.);
#44033=EDGE_CURVE('',#33961,#33962,#22364,.T.);
#44034=EDGE_CURVE('',#33962,#33963,#22365,.T.);
#44035=EDGE_CURVE('',#33963,#33960,#22366,.T.);
#44036=EDGE_CURVE('',#33964,#33960,#7576,.T.);
#44037=EDGE_CURVE('',#33963,#33965,#7577,.T.);
#44038=EDGE_CURVE('',#33965,#33964,#22367,.T.);
#44039=EDGE_CURVE('',#33775,#33964,#7578,.T.);
#44040=EDGE_CURVE('',#33965,#33777,#7579,.T.);
#44041=EDGE_CURVE('',#33966,#33779,#22368,.T.);
#44042=EDGE_CURVE('',#33780,#33967,#22369,.T.);
#44043=EDGE_CURVE('',#33967,#33966,#22370,.T.);
#44044=EDGE_CURVE('',#33968,#33966,#7580,.T.);
#44045=EDGE_CURVE('',#33967,#33969,#7581,.T.);
#44046=EDGE_CURVE('',#33969,#33968,#22371,.T.);
#44047=EDGE_CURVE('',#33968,#33970,#7582,.T.);
#44048=EDGE_CURVE('',#33961,#33970,#7583,.T.);
#44049=EDGE_CURVE('',#33971,#33781,#7584,.T.);
#44050=EDGE_CURVE('',#33971,#33972,#22372,.T.);
#44051=EDGE_CURVE('',#33972,#33782,#7585,.T.);
#44052=EDGE_CURVE('',#33784,#33973,#7586,.T.);
#44053=EDGE_CURVE('',#33783,#33974,#7587,.T.);
#44054=EDGE_CURVE('',#33974,#33973,#4097,.T.);
#44055=EDGE_CURVE('',#33975,#33976,#7588,.T.);
#44056=EDGE_CURVE('',#33975,#33974,#7589,.T.);
#44057=EDGE_CURVE('',#33972,#33976,#7590,.T.);
#44058=EDGE_CURVE('',#33786,#33977,#7591,.T.);
#44059=EDGE_CURVE('',#33785,#33978,#7592,.T.);
#44060=EDGE_CURVE('',#33978,#33977,#22373,.T.);
#44061=EDGE_CURVE('',#33979,#33787,#7593,.T.);
#44062=EDGE_CURVE('',#33979,#33980,#22374,.T.);
#44063=EDGE_CURVE('',#33980,#33788,#7594,.T.);
#44064=EDGE_CURVE('',#33980,#33981,#7595,.T.);
#44065=EDGE_CURVE('',#33981,#33982,#7596,.T.);
#44066=EDGE_CURVE('',#33982,#33978,#7597,.T.);
#44067=EDGE_CURVE('',#33983,#33789,#7598,.T.);
#44068=EDGE_CURVE('',#33983,#33984,#22375,.T.);
#44069=EDGE_CURVE('',#33984,#33790,#7599,.T.);
#44070=EDGE_CURVE('',#33985,#33986,#7600,.T.);
#44071=EDGE_CURVE('',#33985,#33987,#22376,.T.);
#44072=EDGE_CURVE('',#33987,#33988,#7601,.T.);
#44073=EDGE_CURVE('',#33988,#33986,#22377,.T.);
#44074=EDGE_CURVE('',#33987,#33989,#7602,.T.);
#44075=EDGE_CURVE('',#33989,#33791,#7603,.T.);
#44076=EDGE_CURVE('',#33984,#33988,#7604,.T.);
#44077=EDGE_CURVE('',#33794,#33990,#7605,.T.);
#44078=EDGE_CURVE('',#33793,#33991,#7606,.T.);
#44079=EDGE_CURVE('',#33991,#33990,#22378,.T.);
#44080=EDGE_CURVE('',#33992,#33796,#7607,.T.);
#44081=EDGE_CURVE('',#33992,#33993,#7608,.T.);
#44082=EDGE_CURVE('',#33993,#33994,#7609,.T.);
#44083=EDGE_CURVE('',#33994,#33991,#7610,.T.);
#44084=EDGE_CURVE('',#33995,#33996,#7611,.T.);
#44085=EDGE_CURVE('',#33995,#33994,#22379,.T.);
#44086=EDGE_CURVE('',#33993,#33996,#22380,.T.);
#44087=EDGE_CURVE('',#33997,#33998,#7612,.T.);
#44088=EDGE_CURVE('',#33998,#33999,#7613,.T.);
#44089=EDGE_CURVE('',#33999,#33997,#7614,.T.);
#44090=EDGE_CURVE('',#33939,#34000,#7615,.T.);
#44091=EDGE_CURVE('',#34001,#34000,#4098,.T.);
#44092=EDGE_CURVE('',#34001,#33940,#7616,.T.);
#44093=EDGE_CURVE('',#33997,#34002,#7617,.T.);
#44094=EDGE_CURVE('',#34003,#34002,#28455,.T.);
#44095=EDGE_CURVE('',#34003,#33998,#7618,.T.);
#44096=EDGE_CURVE('',#34004,#34005,#4099,.T.);
#44097=EDGE_CURVE('',#34005,#34006,#4100,.T.);
#44098=EDGE_CURVE('',#34006,#34007,#4101,.T.);
#44099=EDGE_CURVE('',#34007,#34004,#4102,.T.);
#44100=EDGE_CURVE('',#34008,#34009,#7619,.T.);
#44101=EDGE_CURVE('',#34010,#34009,#22381,.T.);
#44102=EDGE_CURVE('',#34010,#34011,#7620,.T.);
#44103=EDGE_CURVE('',#34008,#34011,#22382,.T.);
#44104=EDGE_CURVE('',#34012,#34013,#7621,.T.);
#44105=EDGE_CURVE('',#34013,#34014,#7622,.T.);
#44106=EDGE_CURVE('',#34014,#34015,#7623,.T.);
#44107=EDGE_CURVE('',#34015,#34012,#7624,.T.);
#44108=EDGE_CURVE('',#34016,#34017,#4103,.T.);
#44109=EDGE_CURVE('',#34017,#34018,#7625,.T.);
#44110=EDGE_CURVE('',#34018,#34016,#7626,.T.);
#44111=EDGE_CURVE('',#34019,#34020,#7627,.T.);
#44112=EDGE_CURVE('',#34020,#34021,#7628,.F.);
#44113=EDGE_CURVE('',#34021,#34022,#7629,.T.);
#44114=EDGE_CURVE('',#34022,#34023,#4104,.T.);
#44115=EDGE_CURVE('',#34023,#34019,#4105,.T.);
#44116=EDGE_CURVE('',#34024,#34025,#22383,.T.);
#44117=EDGE_CURVE('',#34026,#34025,#22384,.T.);
#44118=EDGE_CURVE('',#34026,#34027,#22385,.T.);
#44119=EDGE_CURVE('',#34024,#34027,#22386,.T.);
#44120=EDGE_CURVE('',#34028,#34029,#4106,.T.);
#44121=EDGE_CURVE('',#34029,#34030,#7630,.T.);
#44122=EDGE_CURVE('',#34030,#34031,#7631,.T.);
#44123=EDGE_CURVE('',#34032,#34031,#4107,.T.);
#44124=EDGE_CURVE('',#34028,#34032,#4108,.T.);
#44125=EDGE_CURVE('',#34033,#33945,#7632,.T.);
#44126=EDGE_CURVE('',#33944,#34034,#7633,.T.);
#44127=EDGE_CURVE('',#34035,#34034,#7634,.T.);
#44128=EDGE_CURVE('',#34036,#34035,#7635,.T.);
#44129=EDGE_CURVE('',#34033,#34036,#4109,.T.);
#44130=EDGE_CURVE('',#34033,#34037,#4110,.T.);
#44131=EDGE_CURVE('',#34037,#33945,#7636,.T.);
#44132=EDGE_CURVE('',#34038,#34039,#22387,.T.);
#44133=EDGE_CURVE('',#34039,#34040,#4111,.T.);
#44134=EDGE_CURVE('',#34040,#34038,#4112,.T.);
#44135=EDGE_CURVE('',#34038,#33948,#4113,.T.);
#44136=EDGE_CURVE('',#33948,#34039,#4114,.T.);
#44137=EDGE_CURVE('',#34041,#34042,#4115,.T.);
#44138=EDGE_CURVE('',#34042,#34043,#7637,.T.);
#44139=EDGE_CURVE('',#34043,#34044,#7638,.T.);
#44140=EDGE_CURVE('',#34045,#34044,#7639,.T.);
#44141=EDGE_CURVE('',#34041,#34045,#4116,.T.);
#44142=EDGE_CURVE('',#33799,#34046,#22388,.T.);
#44143=EDGE_CURVE('',#33798,#34046,#4117,.T.);
#44144=EDGE_CURVE('',#34047,#33802,#22389,.T.);
#44145=EDGE_CURVE('',#34047,#33427,#28456,.T.);
#44146=EDGE_CURVE('',#34048,#34049,#4118,.T.);
#44147=EDGE_CURVE('',#34049,#33513,#4119,.T.);
#44148=EDGE_CURVE('',#33802,#34048,#7640,.T.);
#44149=EDGE_CURVE('',#34050,#33510,#4120,.T.);
#44150=EDGE_CURVE('',#33513,#34050,#4121,.T.);
#44151=EDGE_CURVE('',#33510,#34051,#4122,.T.);
#44152=EDGE_CURVE('',#34051,#33803,#7641,.T.);
#44153=EDGE_CURVE('',#34052,#34053,#28457,.T.);
#44154=EDGE_CURVE('',#34053,#33457,#4123,.T.);
#44155=EDGE_CURVE('',#34052,#33805,#22390,.T.);
#44156=EDGE_CURVE('',#33806,#34054,#7642,.T.);
#44157=EDGE_CURVE('',#34054,#33629,#22391,.T.);
#44158=EDGE_CURVE('',#34055,#33806,#290,.T.);
#44159=EDGE_CURVE('',#34053,#34055,#7643,.T.);
#44160=EDGE_CURVE('',#34056,#33814,#22392,.T.);
#44161=EDGE_CURVE('',#33861,#34057,#7644,.T.);
#44162=EDGE_CURVE('',#34057,#34056,#4124,.T.);
#44163=EDGE_CURVE('',#34056,#34058,#4125,.T.);
#44164=EDGE_CURVE('',#34059,#34058,#22393,.T.);
#44165=EDGE_CURVE('',#34060,#34059,#22394,.T.);
#44166=EDGE_CURVE('',#34061,#34060,#4126,.T.);
#44167=EDGE_CURVE('',#34062,#34061,#4127,.T.);
#44168=EDGE_CURVE('',#34062,#33812,#4128,.T.);
#44169=EDGE_CURVE('',#33811,#33450,#22395,.T.);
#44170=EDGE_CURVE('',#34063,#34064,#7645,.T.);
#44171=EDGE_CURVE('',#34064,#34065,#4129,.T.);
#44172=EDGE_CURVE('',#34065,#34066,#4130,.T.);
#44173=EDGE_CURVE('',#34063,#34066,#4131,.T.);
#44174=EDGE_CURVE('',#33817,#34062,#4132,.T.);
#44175=EDGE_CURVE('',#34062,#34067,#4133,.T.);
#44176=EDGE_CURVE('',#34067,#34068,#4134,.T.);
#44177=EDGE_CURVE('',#34068,#33817,#4135,.T.);
#44178=EDGE_CURVE('',#34067,#34069,#4136,.T.);
#44179=EDGE_CURVE('',#34069,#33821,#7646,.T.);
#44180=EDGE_CURVE('',#34070,#33823,#7647,.T.);
#44181=EDGE_CURVE('',#33821,#34071,#7648,.T.);
#44182=EDGE_CURVE('',#34070,#34071,#7649,.T.);
#44183=EDGE_CURVE('',#33823,#34072,#7650,.F.);
#44184=EDGE_CURVE('',#34072,#34073,#4137,.T.);
#44185=EDGE_CURVE('',#34073,#34074,#4138,.T.);
#44186=EDGE_CURVE('',#34074,#33692,#4139,.T.);
#44187=EDGE_CURVE('',#34073,#33691,#4140,.T.);
#44188=EDGE_CURVE('',#34075,#33826,#4141,.T.);
#44189=EDGE_CURVE('',#33858,#34076,#7651,.T.);
#44190=EDGE_CURVE('',#34076,#34075,#4142,.T.);
#44191=EDGE_CURVE('',#34075,#34077,#4143,.T.);
#44192=EDGE_CURVE('',#34078,#34077,#22396,.T.);
#44193=EDGE_CURVE('',#34079,#34078,#4144,.T.);
#44194=EDGE_CURVE('',#33699,#34079,#4145,.T.);
#44195=EDGE_CURVE('',#33691,#34080,#4146,.T.);
#44196=EDGE_CURVE('',#34080,#34081,#4147,.T.);
#44197=EDGE_CURVE('',#34081,#34082,#22397,.T.);
#44198=EDGE_CURVE('',#34083,#34082,#22398,.T.);
#44199=EDGE_CURVE('',#34083,#34084,#4148,.T.);
#44200=EDGE_CURVE('',#34084,#33831,#22399,.T.);
#44201=EDGE_CURVE('',#34085,#33830,#22400,.T.);
#44202=EDGE_CURVE('',#33829,#34085,#22401,.T.);
#44203=EDGE_CURVE('',#34086,#34087,#4149,.T.);
#44204=EDGE_CURVE('',#34087,#33697,#4150,.T.);
#44205=EDGE_CURVE('',#33699,#34086,#4151,.T.);
#44206=EDGE_CURVE('',#34086,#34088,#28458,.T.);
#44207=EDGE_CURVE('',#34088,#34089,#4152,.T.);
#44208=EDGE_CURVE('',#34089,#33835,#7652,.F.);
#44209=EDGE_CURVE('',#34090,#34091,#7653,.T.);
#44210=EDGE_CURVE('',#34090,#33837,#4153,.T.);
#44211=EDGE_CURVE('',#33835,#34091,#4154,.T.);
#44212=EDGE_CURVE('',#33837,#34092,#7654,.F.);
#44213=EDGE_CURVE('',#34092,#34093,#4155,.T.);
#44214=EDGE_CURVE('',#34093,#34094,#4156,.T.);
#44215=EDGE_CURVE('',#34094,#33839,#4157,.T.);
#44216=EDGE_CURVE('',#34093,#34095,#4158,.T.);
#44217=EDGE_CURVE('',#34095,#33839,#4159,.T.);
#44218=EDGE_CURVE('',#34096,#33844,#22402,.T.);
#44219=EDGE_CURVE('',#33857,#34097,#7655,.T.);
#44220=EDGE_CURVE('',#34097,#34096,#4160,.T.);
#44221=EDGE_CURVE('',#34096,#34098,#4161,.T.);
#44222=EDGE_CURVE('',#34099,#34098,#22403,.T.);
#44223=EDGE_CURVE('',#34100,#34099,#22404,.T.);
#44224=EDGE_CURVE('',#34101,#34100,#4162,.T.);
#44225=EDGE_CURVE('',#34102,#34101,#4163,.T.);
#44226=EDGE_CURVE('',#33842,#34102,#4164,.T.);
#44227=EDGE_CURVE('',#33851,#34095,#4165,.T.);
#44228=EDGE_CURVE('',#34095,#34103,#4166,.T.);
#44229=EDGE_CURVE('',#34103,#34104,#4167,.T.);
#44230=EDGE_CURVE('',#34104,#34105,#22405,.T.);
#44231=EDGE_CURVE('',#34106,#34105,#22406,.T.);
#44232=EDGE_CURVE('',#34106,#34107,#4168,.T.);
#44233=EDGE_CURVE('',#34107,#33852,#22407,.T.);
#44234=EDGE_CURVE('',#34102,#34108,#4169,.T.);
#44235=EDGE_CURVE('',#34108,#34109,#4170,.T.);
#44236=EDGE_CURVE('',#34109,#33702,#7656,.T.);
#44237=EDGE_CURVE('',#34110,#33702,#4171,.T.);
#44238=EDGE_CURVE('',#34111,#34110,#4172,.T.);
#44239=EDGE_CURVE('',#34102,#34111,#4173,.T.);
#44240=EDGE_CURVE('',#33701,#33715,#4174,.T.);
#44241=EDGE_CURVE('',#33716,#34112,#4175,.T.);
#44242=EDGE_CURVE('',#34112,#34113,#4176,.T.);
#44243=EDGE_CURVE('',#34113,#33854,#4177,.T.);
#44244=EDGE_CURVE('',#34114,#34114,#7657,.T.);
#44245=EDGE_CURVE('',#34115,#33860,#7658,.T.);
#44246=EDGE_CURVE('',#34115,#34076,#4178,.T.);
#44247=EDGE_CURVE('',#34116,#33859,#7659,.T.);
#44248=EDGE_CURVE('',#34116,#34097,#4179,.T.);
#44249=EDGE_CURVE('',#33856,#34117,#7660,.T.);
#44250=EDGE_CURVE('',#34117,#34118,#7661,.T.);
#44251=EDGE_CURVE('',#34118,#34119,#4180,.T.);
#44252=EDGE_CURVE('',#34119,#33867,#7662,.T.);
#44253=EDGE_CURVE('',#33808,#33866,#7663,.T.);
#44254=EDGE_CURVE('',#34066,#33807,#7664,.T.);
#44255=EDGE_CURVE('',#34065,#34057,#4181,.F.);
#44256=EDGE_CURVE('',#34120,#34121,#7665,.T.);
#44257=EDGE_CURVE('',#34120,#34119,#4182,.T.);
#44258=EDGE_CURVE('',#34118,#34121,#4183,.T.);
#44259=EDGE_CURVE('',#33854,#34122,#4184,.T.);
#44260=EDGE_CURVE('',#34122,#34123,#4185,.T.);
#44261=EDGE_CURVE('',#34123,#34124,#22408,.T.);
#44262=EDGE_CURVE('',#34125,#34124,#22409,.T.);
#44263=EDGE_CURVE('',#34125,#34126,#4186,.T.);
#44264=EDGE_CURVE('',#34126,#33865,#22410,.T.);
#44265=EDGE_CURVE('',#34127,#33864,#22411,.T.);
#44266=EDGE_CURVE('',#33862,#34127,#22412,.T.);
#44267=EDGE_CURVE('',#34126,#34117,#4187,.T.);
#44268=EDGE_CURVE('',#34120,#34128,#7666,.T.);
#44269=EDGE_CURVE('',#34128,#33623,#4188,.T.);
#44270=EDGE_CURVE('',#34128,#34129,#4189,.T.);
#44271=EDGE_CURVE('',#34129,#34130,#7667,.T.);
#44272=EDGE_CURVE('',#34130,#34131,#4190,.T.);
#44273=EDGE_CURVE('',#34131,#34132,#7668,.T.);
#44274=EDGE_CURVE('',#34132,#33868,#22413,.T.);
#44275=EDGE_CURVE('',#34132,#33537,#7669,.T.);
#44276=EDGE_CURVE('',#33538,#34133,#4191,.T.);
#44277=EDGE_CURVE('',#34133,#34134,#22414,.T.);
#44278=EDGE_CURVE('',#34134,#33869,#22415,.T.);
#44279=EDGE_CURVE('',#33872,#34135,#4192,.T.);
#44280=EDGE_CURVE('',#34135,#34136,#7670,.T.);
#44281=EDGE_CURVE('',#34136,#34137,#7671,.T.);
#44282=EDGE_CURVE('',#34137,#33875,#4193,.T.);
#44283=EDGE_CURVE('',#33731,#33522,#4194,.T.);
#44284=EDGE_CURVE('',#34134,#34138,#7672,.T.);
#44285=EDGE_CURVE('',#34138,#34135,#4195,.T.);
#44286=EDGE_CURVE('',#34139,#34140,#7673,.T.);
#44287=EDGE_CURVE('',#34140,#33876,#22416,.T.);
#44288=EDGE_CURVE('',#34137,#34139,#22417,.T.);
#44289=EDGE_CURVE('',#34140,#34141,#22418,.T.);
#44290=EDGE_CURVE('',#34141,#33439,#4196,.T.);
#44291=EDGE_CURVE('',#34142,#33877,#22419,.T.);
#44292=EDGE_CURVE('',#34142,#34143,#7674,.T.);
#44293=EDGE_CURVE('',#34143,#33878,#22420,.T.);
#44294=EDGE_CURVE('',#34143,#33260,#7675,.T.);
#44295=EDGE_CURVE('',#33261,#34144,#4197,.T.);
#44296=EDGE_CURVE('',#34144,#34145,#22421,.T.);
#44297=EDGE_CURVE('',#34145,#33879,#22422,.T.);
#44298=EDGE_CURVE('',#33879,#33264,#4198,.T.);
#44299=EDGE_CURVE('',#33246,#34146,#7676,.T.);
#44300=EDGE_CURVE('',#34146,#33882,#22423,.T.);
#44301=EDGE_CURVE('',#34146,#34147,#7677,.T.);
#44302=EDGE_CURVE('',#34147,#33883,#22424,.T.);
#44303=EDGE_CURVE('',#33885,#33893,#22425,.T.);
#44304=EDGE_CURVE('',#33892,#33886,#22426,.T.);
#44305=EDGE_CURVE('',#34148,#34149,#7678,.T.);
#44306=EDGE_CURVE('',#34148,#34030,#22427,.T.);
#44307=EDGE_CURVE('',#34029,#34149,#22428,.T.);
#44308=EDGE_CURVE('',#33744,#34150,#4199,.T.);
#44309=EDGE_CURVE('',#34150,#33885,#22429,.T.);
#44310=EDGE_CURVE('',#33887,#33896,#22430,.T.);
#44311=EDGE_CURVE('',#33895,#33888,#22431,.T.);
#44312=EDGE_CURVE('',#33888,#34151,#22432,.T.);
#44313=EDGE_CURVE('',#34151,#33746,#4200,.T.);
#44314=EDGE_CURVE('',#33890,#33900,#22433,.T.);
#44315=EDGE_CURVE('',#33899,#33889,#22434,.T.);
#44316=EDGE_CURVE('',#33892,#33896,#7679,.T.);
#44317=EDGE_CURVE('',#33893,#34152,#22435,.T.);
#44318=EDGE_CURVE('',#34153,#34152,#4201,.T.);
#44319=EDGE_CURVE('',#34153,#33891,#22436,.T.);
#44320=EDGE_CURVE('',#33891,#33894,#7680,.T.);
#44321=EDGE_CURVE('',#33894,#34154,#22437,.T.);
#44322=EDGE_CURVE('',#34155,#34154,#4202,.T.);
#44323=EDGE_CURVE('',#34155,#33895,#22438,.T.);
#44324=EDGE_CURVE('',#33897,#34156,#22439,.T.);
#44325=EDGE_CURVE('',#34156,#34157,#7681,.T.);
#44326=EDGE_CURVE('',#34157,#33898,#22440,.T.);
#44327=EDGE_CURVE('',#33903,#33929,#22441,.T.);
#44328=EDGE_CURVE('',#33931,#33901,#22442,.T.);
#44329=EDGE_CURVE('',#33922,#34158,#22443,.T.);
#44330=EDGE_CURVE('',#34158,#34159,#7682,.T.);
#44331=EDGE_CURVE('',#33927,#34159,#22444,.T.);
#44332=EDGE_CURVE('',#34160,#34161,#7683,.T.);
#44333=EDGE_CURVE('',#34161,#33902,#22445,.T.);
#44334=EDGE_CURVE('',#33926,#34160,#22446,.T.);
#44335=EDGE_CURVE('',#34161,#34162,#4203,.T.);
#44336=EDGE_CURVE('',#34162,#33903,#22447,.T.);
#44337=EDGE_CURVE('',#34148,#34163,#22448,.T.);
#44338=EDGE_CURVE('',#34163,#34164,#22449,.T.);
#44339=EDGE_CURVE('',#34164,#34030,#22450,.T.);
#44340=EDGE_CURVE('',#34163,#34165,#7684,.T.);
#44341=EDGE_CURVE('',#34165,#34166,#22451,.T.);
#44342=EDGE_CURVE('',#34166,#34164,#7685,.T.);
#44343=EDGE_CURVE('',#34165,#33920,#22452,.T.);
#44344=EDGE_CURVE('',#33797,#34166,#22453,.T.);
#44345=EDGE_CURVE('',#33906,#33904,#7686,.T.);
#44346=EDGE_CURVE('',#34167,#33910,#22454,.T.);
#44347=EDGE_CURVE('',#34167,#33907,#7687,.T.);
#44348=EDGE_CURVE('',#33911,#33914,#7688,.T.);
#44349=EDGE_CURVE('',#33913,#33918,#7689,.T.);
#44350=EDGE_CURVE('',#33919,#34168,#7690,.T.);
#44351=EDGE_CURVE('',#34168,#34169,#22455,.T.);
#44352=EDGE_CURVE('',#34169,#33921,#7691,.T.);
#44353=EDGE_CURVE('',#34170,#34171,#7692,.T.);
#44354=EDGE_CURVE('',#34170,#34043,#22456,.T.);
#44355=EDGE_CURVE('',#34042,#34171,#4204,.T.);
#44356=EDGE_CURVE('',#33923,#33934,#22457,.T.);
#44357=EDGE_CURVE('',#33933,#33924,#22458,.T.);
#44358=EDGE_CURVE('',#33924,#34172,#22459,.T.);
#44359=EDGE_CURVE('',#34172,#34158,#7693,.T.);
#44360=EDGE_CURVE('',#33928,#33938,#22460,.T.);
#44361=EDGE_CURVE('',#33937,#33925,#22461,.T.);
#44362=EDGE_CURVE('',#33931,#33934,#7694,.T.);
#44363=EDGE_CURVE('',#33929,#34173,#22462,.T.);
#44364=EDGE_CURVE('',#34174,#34173,#4205,.T.);
#44365=EDGE_CURVE('',#34174,#33930,#22463,.T.);
#44366=EDGE_CURVE('',#33930,#33932,#7695,.T.);
#44367=EDGE_CURVE('',#34175,#34176,#7696,.T.);
#44368=EDGE_CURVE('',#34176,#33936,#22464,.T.);
#44369=EDGE_CURVE('',#33935,#34175,#22465,.T.);
#44370=EDGE_CURVE('',#33941,#34004,#22466,.T.);
#44371=EDGE_CURVE('',#34007,#33939,#22467,.T.);
#44372=EDGE_CURVE('',#34177,#34001,#22468,.T.);
#44373=EDGE_CURVE('',#34177,#34178,#7697,.T.);
#44374=EDGE_CURVE('',#34178,#33940,#22469,.T.);
#44375=EDGE_CURVE('',#34178,#34179,#4206,.T.);
#44376=EDGE_CURVE('',#34179,#33941,#22470,.T.);
#44377=EDGE_CURVE('',#33942,#34180,#22471,.T.);
#44378=EDGE_CURVE('',#34180,#34181,#22472,.T.);
#44379=EDGE_CURVE('',#34181,#33944,#22473,.T.);
#44380=EDGE_CURVE('',#34182,#34183,#22474,.T.);
#44381=EDGE_CURVE('',#34183,#34184,#22475,.T.);
#44382=EDGE_CURVE('',#34184,#34185,#22476,.T.);
#44383=EDGE_CURVE('',#34182,#34185,#22477,.T.);
#44384=EDGE_CURVE('',#34170,#34186,#22478,.T.);
#44385=EDGE_CURVE('',#34186,#34187,#22479,.T.);
#44386=EDGE_CURVE('',#34187,#34043,#22480,.T.);
#44387=EDGE_CURVE('',#34188,#33947,#22481,.T.);
#44388=EDGE_CURVE('',#33949,#34189,#22482,.T.);
#44389=EDGE_CURVE('',#34188,#34189,#22483,.T.);
#44390=EDGE_CURVE('',#34190,#34191,#7698,.T.);
#44391=EDGE_CURVE('',#34191,#34192,#4207,.T.);
#44392=EDGE_CURVE('',#34192,#34193,#4208,.T.);
#44393=EDGE_CURVE('',#34193,#34194,#4209,.T.);
#44394=EDGE_CURVE('',#34194,#34195,#7699,.T.);
#44395=EDGE_CURVE('',#34190,#34195,#22484,.T.);
#44396=EDGE_CURVE('',#34196,#33950,#4210,.T.);
#44397=EDGE_CURVE('',#33954,#34197,#4211,.T.);
#44398=EDGE_CURVE('',#34197,#34196,#4212,.T.);
#44399=EDGE_CURVE('',#34198,#33766,#7700,.T.);
#44400=EDGE_CURVE('',#34196,#34198,#22485,.T.);
#44401=EDGE_CURVE('',#34198,#34199,#7701,.T.);
#44402=EDGE_CURVE('',#34199,#33767,#7702,.T.);
#44403=EDGE_CURVE('',#34199,#34200,#22486,.T.);
#44404=EDGE_CURVE('',#34200,#33951,#4213,.T.);
#44405=EDGE_CURVE('',#34200,#34201,#7703,.T.);
#44406=EDGE_CURVE('',#34201,#33770,#7704,.T.);
#44407=EDGE_CURVE('',#34201,#34202,#7705,.T.);
#44408=EDGE_CURVE('',#34202,#33771,#7706,.T.);
#44409=EDGE_CURVE('',#34202,#34203,#22487,.T.);
#44410=EDGE_CURVE('',#34203,#33952,#4214,.T.);
#44411=EDGE_CURVE('',#34204,#33955,#4215,.T.);
#44412=EDGE_CURVE('',#34203,#34204,#4216,.T.);
#44413=EDGE_CURVE('',#34204,#34205,#7707,.T.);
#44414=EDGE_CURVE('',#34206,#34205,#22488,.T.);
#44415=EDGE_CURVE('',#34206,#34194,#7708,.T.);
#44416=EDGE_CURVE('',#34191,#34197,#7709,.T.);
#44417=EDGE_CURVE('',#34207,#34208,#7710,.T.);
#44418=EDGE_CURVE('',#34208,#33962,#7711,.T.);
#44419=EDGE_CURVE('',#34209,#33962,#7712,.T.);
#44420=EDGE_CURVE('',#34209,#34207,#4217,.T.);
#44421=EDGE_CURVE('',#34210,#33963,#7713,.T.);
#44422=EDGE_CURVE('',#34210,#34211,#7714,.T.);
#44423=EDGE_CURVE('',#34211,#33965,#7715,.T.);
#44424=EDGE_CURVE('',#34211,#34212,#7716,.T.);
#44425=EDGE_CURVE('',#34212,#33777,#7717,.T.);
#44426=EDGE_CURVE('',#34212,#34213,#22489,.T.);
#44427=EDGE_CURVE('',#34213,#33778,#7718,.T.);
#44428=EDGE_CURVE('',#34213,#34214,#7719,.T.);
#44429=EDGE_CURVE('',#34214,#33780,#7720,.T.);
#44430=EDGE_CURVE('',#34214,#34215,#22490,.T.);
#44431=EDGE_CURVE('',#34215,#33967,#7721,.T.);
#44432=EDGE_CURVE('',#34215,#34216,#7722,.F.);
#44433=EDGE_CURVE('',#34216,#33969,#4218,.T.);
#44434=EDGE_CURVE('',#34216,#34207,#7723,.T.);
#44435=EDGE_CURVE('',#33970,#34209,#22491,.T.);
#44436=EDGE_CURVE('',#33976,#34217,#22492,.T.);
#44437=EDGE_CURVE('',#33971,#34217,#7724,.T.);
#44438=EDGE_CURVE('',#34218,#33975,#22493,.T.);
#44439=EDGE_CURVE('',#34218,#33973,#7725,.T.);
#44440=EDGE_CURVE('',#34219,#33982,#22494,.T.);
#44441=EDGE_CURVE('',#34219,#33977,#7726,.T.);
#44442=EDGE_CURVE('',#33981,#34220,#22495,.T.);
#44443=EDGE_CURVE('',#33979,#34220,#7727,.T.);
#44444=EDGE_CURVE('',#33983,#33986,#7728,.T.);
#44445=EDGE_CURVE('',#33989,#34221,#4219,.T.);
#44446=EDGE_CURVE('',#33985,#34221,#7729,.T.);
#44447=EDGE_CURVE('',#33995,#33990,#7730,.T.);
#44448=EDGE_CURVE('',#34222,#33992,#22496,.T.);
#44449=EDGE_CURVE('',#34222,#33996,#7731,.T.);
#44450=EDGE_CURVE('',#34223,#34224,#7732,.T.);
#44451=EDGE_CURVE('',#34224,#34225,#7733,.T.);
#44452=EDGE_CURVE('',#34225,#34226,#4220,.T.);
#44453=EDGE_CURVE('',#34223,#34226,#7734,.T.);
#44454=EDGE_CURVE('',#34183,#34227,#7735,.T.);
#44455=EDGE_CURVE('',#34227,#34224,#22497,.T.);
#44456=EDGE_CURVE('',#34224,#34184,#7736,.T.);
#44457=EDGE_CURVE('',#33997,#34228,#22498,.T.);
#44458=EDGE_CURVE('',#34228,#34229,#7737,.T.);
#44459=EDGE_CURVE('',#34002,#34229,#22499,.T.);
#44460=EDGE_CURVE('',#33998,#34230,#22500,.T.);
#44461=EDGE_CURVE('',#34231,#34230,#7738,.T.);
#44462=EDGE_CURVE('',#34231,#33999,#22501,.T.);
#44463=EDGE_CURVE('',#33999,#34232,#22502,.T.);
#44464=EDGE_CURVE('',#34232,#34228,#4221,.T.);
#44465=EDGE_CURVE('',#34003,#34011,#22503,.T.);
#44466=EDGE_CURVE('',#34010,#34000,#22504,.T.);
#44467=EDGE_CURVE('',#34007,#34230,#7739,.T.);
#44468=EDGE_CURVE('',#34230,#34233,#7740,.T.);
#44469=EDGE_CURVE('',#34006,#34233,#7741,.T.);
#44470=EDGE_CURVE('',#34233,#34231,#7742,.T.);
#44471=EDGE_CURVE('',#34233,#34234,#22505,.T.);
#44472=EDGE_CURVE('',#34235,#34234,#4222,.T.);
#44473=EDGE_CURVE('',#34235,#34231,#22506,.T.);
#44474=EDGE_CURVE('',#34236,#34237,#7743,.T.);
#44475=EDGE_CURVE('',#34237,#34009,#22507,.T.);
#44476=EDGE_CURVE('',#34008,#34236,#22508,.T.);
#44477=EDGE_CURVE('',#34238,#34239,#22509,.T.);
#44478=EDGE_CURVE('',#34240,#34239,#22510,.T.);
#44479=EDGE_CURVE('',#34018,#34240,#22511,.T.);
#44480=EDGE_CURVE('',#34018,#34238,#22512,.T.);
#44481=EDGE_CURVE('',#34241,#34012,#4223,.T.);
#44482=EDGE_CURVE('',#34241,#34242,#22513,.T.);
#44483=EDGE_CURVE('',#34242,#34243,#22514,.T.);
#44484=EDGE_CURVE('',#34243,#34012,#22515,.T.);
#44485=EDGE_CURVE('',#34016,#34023,#22516,.T.);
#44486=EDGE_CURVE('',#34022,#34017,#22517,.T.);
#44487=EDGE_CURVE('',#34017,#34244,#22518,.T.);
#44488=EDGE_CURVE('',#34244,#34238,#7744,.T.);
#44489=EDGE_CURVE('',#34245,#34016,#4224,.T.);
#44490=EDGE_CURVE('',#34245,#34027,#22519,.T.);
#44491=EDGE_CURVE('',#34026,#34246,#22520,.T.);
#44492=EDGE_CURVE('',#34015,#34246,#4225,.T.);
#44493=EDGE_CURVE('',#34247,#34015,#22521,.T.);
#44494=EDGE_CURVE('',#34247,#34023,#22522,.T.);
#44495=EDGE_CURVE('',#34248,#34249,#7745,.T.);
#44496=EDGE_CURVE('',#34250,#34248,#7746,.T.);
#44497=EDGE_CURVE('',#34250,#34251,#22523,.T.);
#44498=EDGE_CURVE('',#34252,#34251,#7747,.T.);
#44499=EDGE_CURVE('',#34252,#34249,#22524,.T.);
#44500=EDGE_CURVE('',#34249,#34247,#4226,.T.);
#44501=EDGE_CURVE('',#34249,#34019,#22525,.T.);
#44502=EDGE_CURVE('',#34253,#34254,#22526,.T.);
#44503=EDGE_CURVE('',#34254,#34025,#22527,.T.);
#44504=EDGE_CURVE('',#34024,#34253,#22528,.T.);
#44505=EDGE_CURVE('',#33800,#34255,#22529,.T.);
#44506=EDGE_CURVE('',#34255,#34166,#7748,.T.);
#44507=EDGE_CURVE('',#34255,#34256,#7749,.T.);
#44508=EDGE_CURVE('',#34256,#34164,#7750,.T.);
#44509=EDGE_CURVE('',#34256,#34031,#22530,.T.);
#44510=EDGE_CURVE('',#34257,#34258,#7751,.T.);
#44511=EDGE_CURVE('',#34258,#34029,#7752,.T.);
#44512=EDGE_CURVE('',#34028,#34257,#4227,.T.);
#44513=EDGE_CURVE('',#34259,#34260,#7753,.T.);
#44514=EDGE_CURVE('',#34260,#34261,#7754,.T.);
#44515=EDGE_CURVE('',#34261,#34262,#7755,.T.);
#44516=EDGE_CURVE('',#34226,#34262,#4228,.T.);
#44517=EDGE_CURVE('',#34225,#34259,#4229,.T.);
#44518=EDGE_CURVE('',#34223,#34263,#7756,.T.);
#44519=EDGE_CURVE('',#34263,#34184,#7757,.T.);
#44520=EDGE_CURVE('',#34263,#34264,#22531,.T.);
#44521=EDGE_CURVE('',#34264,#34185,#7758,.T.);
#44522=EDGE_CURVE('',#34185,#34181,#7759,.T.);
#44523=EDGE_CURVE('',#34264,#34265,#7760,.T.);
#44524=EDGE_CURVE('',#34265,#34181,#7761,.T.);
#44525=EDGE_CURVE('',#34265,#34034,#22532,.T.);
#44526=EDGE_CURVE('',#34266,#34206,#7762,.T.);
#44527=EDGE_CURVE('',#34037,#34266,#4230,.T.);
#44528=EDGE_CURVE('',#34036,#34267,#4231,.T.);
#44529=EDGE_CURVE('',#34267,#34268,#7763,.T.);
#44530=EDGE_CURVE('',#34268,#34206,#7764,.T.);
#44531=EDGE_CURVE('',#34268,#34269,#7765,.T.);
#44532=EDGE_CURVE('',#34269,#34194,#4232,.T.);
#44533=EDGE_CURVE('',#34269,#34270,#28459,.T.);
#44534=EDGE_CURVE('',#34270,#34195,#7766,.T.);
#44535=EDGE_CURVE('',#34195,#33948,#7767,.T.);
#44536=EDGE_CURVE('',#34270,#34040,#4233,.T.);
#44537=EDGE_CURVE('',#34040,#34271,#28460,.T.);
#44538=EDGE_CURVE('',#34271,#33949,#7768,.T.);
#44539=EDGE_CURVE('',#34271,#34272,#22533,.T.);
#44540=EDGE_CURVE('',#34272,#34189,#7769,.T.);
#44541=EDGE_CURVE('',#34189,#34187,#7770,.T.);
#44542=EDGE_CURVE('',#34272,#34273,#7771,.T.);
#44543=EDGE_CURVE('',#34273,#34274,#7772,.T.);
#44544=EDGE_CURVE('',#34274,#34187,#7773,.T.);
#44545=EDGE_CURVE('',#34274,#34044,#22534,.T.);
#44546=EDGE_CURVE('',#34275,#34276,#7774,.T.);
#44547=EDGE_CURVE('',#34276,#34277,#7775,.T.);
#44548=EDGE_CURVE('',#34277,#34042,#7776,.T.);
#44549=EDGE_CURVE('',#34041,#34275,#4234,.T.);
#44550=EDGE_CURVE('',#34169,#34278,#7777,.T.);
#44551=EDGE_CURVE('',#34278,#34279,#4235,.T.);
#44552=EDGE_CURVE('',#34279,#34280,#28461,.T.);
#44553=EDGE_CURVE('',#34280,#34169,#7778,.T.);
#44554=EDGE_CURVE('',#34280,#34046,#7779,.T.);
#44555=EDGE_CURVE('',#34047,#34281,#7780,.T.);
#44556=EDGE_CURVE('',#34281,#34282,#4236,.T.);
#44557=EDGE_CURVE('',#33803,#34282,#22535,.T.);
#44558=EDGE_CURVE('',#34283,#34284,#4237,.T.);
#44559=EDGE_CURVE('',#34284,#34282,#4238,.F.);
#44560=EDGE_CURVE('',#34281,#34283,#4239,.T.);
#44561=EDGE_CURVE('',#34052,#34284,#4240,.T.);
#44562=EDGE_CURVE('',#34283,#34055,#22536,.T.);
#44563=EDGE_CURVE('',#34055,#34285,#28462,.T.);
#44564=EDGE_CURVE('',#34285,#34054,#4241,.T.);
#44565=EDGE_CURVE('',#34054,#34063,#7781,.T.);
#44566=EDGE_CURVE('',#34285,#34064,#4242,.T.);
#44567=EDGE_CURVE('',#34064,#34058,#28463,.F.);
#44568=EDGE_CURVE('',#34059,#34286,#22537,.T.);
#44569=EDGE_CURVE('',#34286,#34069,#22538,.T.);
#44570=EDGE_CURVE('',#34286,#34071,#28464,.T.);
#44571=EDGE_CURVE('',#34287,#34072,#22539,.T.);
#44572=EDGE_CURVE('',#34070,#34287,#28465,.T.);
#44573=EDGE_CURVE('',#34287,#34082,#22540,.T.);
#44574=EDGE_CURVE('',#34083,#34077,#28466,.T.);
#44575=EDGE_CURVE('',#34084,#34115,#4243,.T.);
#44576=EDGE_CURVE('',#34078,#34288,#22541,.T.);
#44577=EDGE_CURVE('',#34288,#34089,#22542,.T.);
#44578=EDGE_CURVE('',#34288,#34091,#28467,.T.);
#44579=EDGE_CURVE('',#34289,#34092,#22543,.T.);
#44580=EDGE_CURVE('',#34090,#34289,#28468,.T.);
#44581=EDGE_CURVE('',#34289,#34105,#22544,.T.);
#44582=EDGE_CURVE('',#34106,#34098,#7782,.T.);
#44583=EDGE_CURVE('',#34107,#34116,#4244,.T.);
#44584=EDGE_CURVE('',#34099,#34109,#22545,.T.);
#44585=EDGE_CURVE('',#34109,#34112,#7783,.T.);
#44586=EDGE_CURVE('',#34112,#34124,#22546,.T.);
#44587=EDGE_CURVE('',#34125,#34121,#7784,.T.);
#44588=EDGE_CURVE('',#34290,#34128,#4245,.T.);
#44589=EDGE_CURVE('',#34121,#34290,#28469,.T.);
#44590=EDGE_CURVE('',#34291,#34131,#4246,.T.);
#44591=EDGE_CURVE('',#34290,#34292,#28470,.T.);
#44592=EDGE_CURVE('',#34292,#34291,#7785,.T.);
#44593=EDGE_CURVE('',#34293,#34132,#4247,.T.);
#44594=EDGE_CURVE('',#34292,#34293,#4248,.T.);
#44595=EDGE_CURVE('',#34293,#34294,#4249,.T.);
#44596=EDGE_CURVE('',#34294,#34295,#4250,.T.);
#44597=EDGE_CURVE('',#34295,#34133,#4251,.T.);
#44598=EDGE_CURVE('',#34294,#34296,#4252,.T.);
#44599=EDGE_CURVE('',#34296,#34134,#4253,.T.);
#44600=EDGE_CURVE('',#34297,#34138,#4254,.T.);
#44601=EDGE_CURVE('',#34296,#34297,#4255,.T.);
#44602=EDGE_CURVE('',#34297,#34298,#7786,.T.);
#44603=EDGE_CURVE('',#34298,#34139,#4256,.T.);
#44604=EDGE_CURVE('',#34299,#34300,#4257,.T.);
#44605=EDGE_CURVE('',#34300,#34140,#28471,.T.);
#44606=EDGE_CURVE('',#34298,#34299,#4258,.T.);
#44607=EDGE_CURVE('',#34301,#34302,#4259,.T.);
#44608=EDGE_CURVE('',#34302,#34142,#291,.T.);
#44609=EDGE_CURVE('',#33440,#34142,#7787,.T.);
#44610=EDGE_CURVE('',#34303,#34141,#4260,.T.);
#44611=EDGE_CURVE('',#34301,#34303,#4261,.T.);
#44612=EDGE_CURVE('',#34302,#34304,#7788,.T.);
#44613=EDGE_CURVE('',#34304,#34143,#4262,.T.);
#44614=EDGE_CURVE('',#34304,#34305,#4263,.T.);
#44615=EDGE_CURVE('',#34305,#34306,#4264,.T.);
#44616=EDGE_CURVE('',#34306,#34144,#4265,.T.);
#44617=EDGE_CURVE('',#34305,#34307,#4266,.T.);
#44618=EDGE_CURVE('',#34307,#34145,#4267,.T.);
#44619=EDGE_CURVE('',#34308,#33107,#7789,.T.);
#44620=EDGE_CURVE('',#34145,#34308,#7790,.T.);
#44621=EDGE_CURVE('',#34307,#33108,#4268,.T.);
#44622=EDGE_CURVE('',#33109,#33111,#4269,.T.);
#44623=EDGE_CURVE('',#33245,#34309,#4270,.T.);
#44624=EDGE_CURVE('',#34309,#34146,#292,.T.);
#44625=EDGE_CURVE('',#34309,#34310,#7791,.T.);
#44626=EDGE_CURVE('',#34310,#34147,#4271,.T.);
#44627=EDGE_CURVE('',#34147,#33551,#7792,.T.);
#44628=EDGE_CURVE('',#34310,#33552,#4272,.T.);
#44629=EDGE_CURVE('',#34311,#34312,#7793,.T.);
#44630=EDGE_CURVE('',#34311,#34313,#22547,.T.);
#44631=EDGE_CURVE('',#34313,#34314,#7794,.T.);
#44632=EDGE_CURVE('',#34314,#34312,#22548,.T.);
#44633=EDGE_CURVE('',#34315,#34313,#7795,.T.);
#44634=EDGE_CURVE('',#34315,#34316,#7796,.T.);
#44635=EDGE_CURVE('',#34316,#34314,#7797,.T.);
#44636=EDGE_CURVE('',#34150,#34317,#22549,.T.);
#44637=EDGE_CURVE('',#34318,#34317,#22550,.T.);
#44638=EDGE_CURVE('',#34318,#34152,#22551,.T.);
#44639=EDGE_CURVE('',#34315,#34258,#7798,.T.);
#44640=EDGE_CURVE('',#34257,#34316,#7799,.T.);
#44641=EDGE_CURVE('',#34258,#34319,#22552,.T.);
#44642=EDGE_CURVE('',#34319,#34149,#7800,.T.);
#44643=EDGE_CURVE('',#34320,#34321,#22553,.T.);
#44644=EDGE_CURVE('',#34321,#34151,#7801,.T.);
#44645=EDGE_CURVE('',#34151,#34322,#22554,.T.);
#44646=EDGE_CURVE('',#34322,#34320,#7802,.T.);
#44647=EDGE_CURVE('',#34321,#34323,#4273,.T.);
#44648=EDGE_CURVE('',#34323,#33746,#7803,.T.);
#44649=EDGE_CURVE('',#34323,#34324,#7804,.T.);
#44650=EDGE_CURVE('',#34325,#34324,#7805,.T.);
#44651=EDGE_CURVE('',#33745,#34325,#4274,.T.);
#44652=EDGE_CURVE('',#34324,#34326,#22555,.T.);
#44653=EDGE_CURVE('',#34324,#34327,#22556,.T.);
#44654=EDGE_CURVE('',#34327,#34328,#7806,.T.);
#44655=EDGE_CURVE('',#34328,#34326,#22557,.T.);
#44656=EDGE_CURVE('',#34329,#33747,#4275,.T.);
#44657=EDGE_CURVE('',#34326,#34329,#7807,.T.);
#44658=EDGE_CURVE('',#34326,#34330,#7808,.T.);
#44659=EDGE_CURVE('',#34330,#33748,#4276,.T.);
#44660=EDGE_CURVE('',#34331,#34332,#22558,.T.);
#44661=EDGE_CURVE('',#34332,#33742,#28472,.T.);
#44662=EDGE_CURVE('',#34157,#34333,#22559,.T.);
#44663=EDGE_CURVE('',#34333,#34334,#22560,.T.);
#44664=EDGE_CURVE('',#34331,#34334,#22561,.T.);
#44665=EDGE_CURVE('',#34332,#34335,#7809,.T.);
#44666=EDGE_CURVE('',#34335,#33744,#7810,.T.);
#44667=EDGE_CURVE('',#34335,#34336,#4277,.T.);
#44668=EDGE_CURVE('',#34336,#34150,#7811,.T.);
#44669=EDGE_CURVE('',#34317,#34337,#7812,.T.);
#44670=EDGE_CURVE('',#34336,#34337,#22562,.T.);
#44671=EDGE_CURVE('',#34338,#34322,#22563,.T.);
#44672=EDGE_CURVE('',#34155,#34338,#22564,.T.);
#44673=EDGE_CURVE('',#34330,#34339,#22565,.T.);
#44674=EDGE_CURVE('',#34340,#34339,#22566,.T.);
#44675=EDGE_CURVE('',#34340,#34341,#22567,.T.);
#44676=EDGE_CURVE('',#34341,#34156,#22568,.T.);
#44677=EDGE_CURVE('',#34341,#34154,#7813,.T.);
#44678=EDGE_CURVE('',#34153,#34333,#7814,.T.);
#44679=EDGE_CURVE('',#34162,#34342,#22569,.T.);
#44680=EDGE_CURVE('',#34342,#34343,#22570,.T.);
#44681=EDGE_CURVE('',#34343,#34173,#22571,.T.);
#44682=EDGE_CURVE('',#34344,#34158,#4278,.T.);
#44683=EDGE_CURVE('',#34172,#34345,#28473,.T.);
#44684=EDGE_CURVE('',#34345,#34344,#4279,.T.);
#44685=EDGE_CURVE('',#34344,#34346,#7815,.T.);
#44686=EDGE_CURVE('',#34346,#34159,#4280,.T.);
#44687=EDGE_CURVE('',#34176,#34347,#22572,.T.);
#44688=EDGE_CURVE('',#34347,#34348,#22573,.T.);
#44689=EDGE_CURVE('',#34349,#34348,#22574,.T.);
#44690=EDGE_CURVE('',#34349,#34350,#22575,.T.);
#44691=EDGE_CURVE('',#34350,#34160,#4281,.T.);
#44692=EDGE_CURVE('',#34350,#34351,#7816,.T.);
#44693=EDGE_CURVE('',#34351,#34161,#7817,.T.);
#44694=EDGE_CURVE('',#34351,#34352,#4282,.T.);
#44695=EDGE_CURVE('',#34352,#34162,#7818,.T.);
#44696=EDGE_CURVE('',#34352,#34353,#22576,.T.);
#44697=EDGE_CURVE('',#34353,#34342,#7819,.T.);
#44698=EDGE_CURVE('',#34319,#34320,#7820,.T.);
#44699=EDGE_CURVE('',#34338,#34354,#7821,.T.);
#44700=EDGE_CURVE('',#34354,#34343,#7822,.T.);
#44701=EDGE_CURVE('',#34353,#34355,#7823,.T.);
#44702=EDGE_CURVE('',#34355,#34168,#7824,.T.);
#44703=EDGE_CURVE('',#33755,#33760,#7825,.T.);
#44704=EDGE_CURVE('',#34167,#33753,#7826,.T.);
#44705=EDGE_CURVE('',#34356,#34356,#7827,.T.);
#44706=EDGE_CURVE('',#34355,#34357,#4283,.T.);
#44707=EDGE_CURVE('',#34358,#34357,#4284,.T.);
#44708=EDGE_CURVE('',#34278,#34358,#7828,.T.);
#44709=EDGE_CURVE('',#34278,#34277,#7829,.T.);
#44710=EDGE_CURVE('',#34276,#34279,#28474,.T.);
#44711=EDGE_CURVE('',#34359,#34171,#7830,.T.);
#44712=EDGE_CURVE('',#34277,#34359,#22577,.T.);
#44713=EDGE_CURVE('',#34360,#34361,#22578,.T.);
#44714=EDGE_CURVE('',#34361,#34345,#22579,.T.);
#44715=EDGE_CURVE('',#34362,#33933,#22580,.T.);
#44716=EDGE_CURVE('',#34362,#34360,#22581,.T.);
#44717=EDGE_CURVE('',#34363,#34364,#22582,.T.);
#44718=EDGE_CURVE('',#34364,#34175,#22583,.T.);
#44719=EDGE_CURVE('',#34346,#34365,#22584,.T.);
#44720=EDGE_CURVE('',#34363,#34365,#22585,.T.);
#44721=EDGE_CURVE('',#34364,#34366,#7831,.T.);
#44722=EDGE_CURVE('',#33932,#34366,#22586,.T.);
#44723=EDGE_CURVE('',#34174,#34347,#7832,.T.);
#44724=EDGE_CURVE('',#34179,#34367,#22587,.T.);
#44725=EDGE_CURVE('',#34367,#34368,#22588,.T.);
#44726=EDGE_CURVE('',#34368,#34369,#22589,.T.);
#44727=EDGE_CURVE('',#34004,#34369,#22590,.T.);
#44728=EDGE_CURVE('',#34370,#34371,#7833,.T.);
#44729=EDGE_CURVE('',#34371,#34178,#7834,.T.);
#44730=EDGE_CURVE('',#34177,#34370,#4285,.T.);
#44731=EDGE_CURVE('',#34371,#34372,#4286,.T.);
#44732=EDGE_CURVE('',#34372,#34179,#7835,.T.);
#44733=EDGE_CURVE('',#34372,#34373,#22591,.T.);
#44734=EDGE_CURVE('',#34373,#34367,#7836,.T.);
#44735=EDGE_CURVE('',#33946,#34190,#7837,.T.);
#44736=EDGE_CURVE('',#34186,#34188,#7838,.T.);
#44737=EDGE_CURVE('',#34359,#34361,#7839,.T.);
#44738=EDGE_CURVE('',#34360,#34374,#7840,.T.);
#44739=EDGE_CURVE('',#34374,#34375,#22592,.T.);
#44740=EDGE_CURVE('',#34375,#34376,#7841,.T.);
#44741=EDGE_CURVE('',#34376,#34368,#7842,.F.);
#44742=EDGE_CURVE('',#34373,#34377,#7843,.T.);
#44743=EDGE_CURVE('',#34377,#34227,#7844,.T.);
#44744=EDGE_CURVE('',#34180,#34182,#7845,.T.);
#44745=EDGE_CURVE('',#34205,#33943,#7846,.T.);
#44746=EDGE_CURVE('',#34378,#34378,#7847,.T.);
#44747=EDGE_CURVE('',#34379,#34379,#7848,.T.);
#44748=EDGE_CURVE('',#34222,#33795,#7849,.T.);
#44749=EDGE_CURVE('',#33792,#34221,#7850,.T.);
#44750=EDGE_CURVE('',#34219,#34220,#7851,.T.);
#44751=EDGE_CURVE('',#34218,#34217,#7852,.T.);
#44752=EDGE_CURVE('',#34208,#34210,#22593,.T.);
#44753=EDGE_CURVE('',#34377,#34260,#22594,.T.);
#44754=EDGE_CURVE('',#34260,#34380,#7853,.T.);
#44755=EDGE_CURVE('',#34380,#34381,#7854,.T.);
#44756=EDGE_CURVE('',#34381,#34261,#7855,.T.);
#44757=EDGE_CURVE('',#34382,#34383,#22595,.T.);
#44758=EDGE_CURVE('',#34383,#34232,#7856,.T.);
#44759=EDGE_CURVE('',#34232,#34384,#22596,.T.);
#44760=EDGE_CURVE('',#34384,#34382,#7857,.T.);
#44761=EDGE_CURVE('',#34383,#34385,#4287,.T.);
#44762=EDGE_CURVE('',#34385,#34228,#7858,.T.);
#44763=EDGE_CURVE('',#34385,#34386,#7859,.T.);
#44764=EDGE_CURVE('',#34386,#34229,#4288,.T.);
#44765=EDGE_CURVE('',#34237,#34387,#22597,.T.);
#44766=EDGE_CURVE('',#34387,#34388,#22598,.T.);
#44767=EDGE_CURVE('',#34389,#34388,#22599,.T.);
#44768=EDGE_CURVE('',#34389,#34370,#22600,.T.);
#44769=EDGE_CURVE('',#34390,#34384,#22601,.T.);
#44770=EDGE_CURVE('',#34235,#34390,#22602,.T.);
#44771=EDGE_CURVE('',#34391,#34392,#22603,.T.);
#44772=EDGE_CURVE('',#34392,#34236,#22604,.T.);
#44773=EDGE_CURVE('',#34386,#34393,#22605,.T.);
#44774=EDGE_CURVE('',#34391,#34393,#22606,.T.);
#44775=EDGE_CURVE('',#34392,#34234,#7860,.T.);
#44776=EDGE_CURVE('',#34394,#34006,#22607,.T.);
#44777=EDGE_CURVE('',#34394,#34387,#7861,.T.);
#44778=EDGE_CURVE('',#34395,#34014,#22608,.T.);
#44779=EDGE_CURVE('',#34395,#34396,#22609,.T.);
#44780=EDGE_CURVE('',#34396,#34397,#22610,.T.);
#44781=EDGE_CURVE('',#34397,#34251,#22611,.T.);
#44782=EDGE_CURVE('',#34014,#34250,#22612,.T.);
#44783=EDGE_CURVE('',#34395,#34398,#7862,.T.);
#44784=EDGE_CURVE('',#34398,#34399,#22613,.T.);
#44785=EDGE_CURVE('',#34399,#34396,#7863,.T.);
#44786=EDGE_CURVE('',#34400,#34397,#22614,.T.);
#44787=EDGE_CURVE('',#34399,#34401,#22615,.T.);
#44788=EDGE_CURVE('',#34401,#34382,#7864,.T.);
#44789=EDGE_CURVE('',#34390,#34400,#7865,.T.);
#44790=EDGE_CURVE('',#34402,#34403,#22616,.T.);
#44791=EDGE_CURVE('',#34403,#34244,#7866,.T.);
#44792=EDGE_CURVE('',#34244,#34404,#22617,.T.);
#44793=EDGE_CURVE('',#34402,#34404,#7867,.T.);
#44794=EDGE_CURVE('',#34403,#34405,#7868,.T.);
#44795=EDGE_CURVE('',#34405,#34238,#7869,.T.);
#44796=EDGE_CURVE('',#34405,#34406,#22618,.T.);
#44797=EDGE_CURVE('',#34406,#34239,#7870,.T.);
#44798=EDGE_CURVE('',#34254,#34407,#22619,.T.);
#44799=EDGE_CURVE('',#34407,#34408,#22620,.T.);
#44800=EDGE_CURVE('',#34409,#34408,#22621,.T.);
#44801=EDGE_CURVE('',#34409,#34410,#22622,.T.);
#44802=EDGE_CURVE('',#34410,#34242,#7871,.T.);
#44803=EDGE_CURVE('',#34241,#34246,#7872,.T.);
#44804=EDGE_CURVE('',#34410,#34411,#22623,.T.);
#44805=EDGE_CURVE('',#34411,#34243,#7873,.T.);
#44806=EDGE_CURVE('',#34243,#34395,#7874,.T.);
#44807=EDGE_CURVE('',#34411,#34398,#7875,.T.);
#44808=EDGE_CURVE('',#34404,#34412,#22624,.T.);
#44809=EDGE_CURVE('',#34413,#34022,#22625,.T.);
#44810=EDGE_CURVE('',#34413,#34412,#22626,.T.);
#44811=EDGE_CURVE('',#34414,#34415,#22627,.T.);
#44812=EDGE_CURVE('',#34415,#34253,#22628,.T.);
#44813=EDGE_CURVE('',#34245,#34240,#7876,.T.);
#44814=EDGE_CURVE('',#34406,#34416,#22629,.T.);
#44815=EDGE_CURVE('',#34414,#34416,#22630,.T.);
#44816=EDGE_CURVE('',#34415,#34417,#22631,.T.);
#44817=EDGE_CURVE('',#34019,#34417,#22632,.T.);
#44818=EDGE_CURVE('',#34252,#34407,#22633,.T.);
#44819=EDGE_CURVE('',#34418,#34311,#22634,.T.);
#44820=EDGE_CURVE('',#34418,#34419,#22635,.T.);
#44821=EDGE_CURVE('',#34419,#34313,#22636,.T.);
#44822=EDGE_CURVE('',#34419,#34420,#7877,.T.);
#44823=EDGE_CURVE('',#34420,#34315,#22637,.T.);
#44824=EDGE_CURVE('',#34421,#34422,#22638,.T.);
#44825=EDGE_CURVE('',#34421,#34423,#22639,.T.);
#44826=EDGE_CURVE('',#34423,#34424,#22640,.T.);
#44827=EDGE_CURVE('',#34424,#34422,#22641,.T.);
#44828=EDGE_CURVE('',#34423,#34425,#7878,.T.);
#44829=EDGE_CURVE('',#34425,#34426,#22642,.T.);
#44830=EDGE_CURVE('',#34426,#34424,#7879,.T.);
#44831=EDGE_CURVE('',#34318,#34426,#7880,.T.);
#44832=EDGE_CURVE('',#34425,#34334,#7881,.T.);
#44833=EDGE_CURVE('',#34340,#34427,#7882,.T.);
#44834=EDGE_CURVE('',#34427,#34428,#4289,.T.);
#44835=EDGE_CURVE('',#34428,#34429,#7883,.T.);
#44836=EDGE_CURVE('',#34429,#34430,#4290,.T.);
#44837=EDGE_CURVE('',#34430,#34431,#7884,.T.);
#44838=EDGE_CURVE('',#34431,#34354,#4291,.T.);
#44839=EDGE_CURVE('',#34427,#34348,#7885,.T.);
#44840=EDGE_CURVE('',#34349,#34365,#7886,.T.);
#44841=EDGE_CURVE('',#34363,#34432,#7887,.T.);
#44842=EDGE_CURVE('',#34432,#34374,#22643,.T.);
#44843=EDGE_CURVE('',#34362,#34366,#4292,.F.);
#44844=EDGE_CURVE('',#34432,#34433,#22644,.T.);
#44845=EDGE_CURVE('',#34433,#34375,#22645,.T.);
#44846=EDGE_CURVE('',#34434,#34376,#4293,.T.);
#44847=EDGE_CURVE('',#34433,#34434,#7888,.T.);
#44848=EDGE_CURVE('',#34389,#34393,#7889,.T.);
#44849=EDGE_CURVE('',#34401,#34380,#4294,.T.);
#44850=EDGE_CURVE('',#34391,#34435,#7890,.T.);
#44851=EDGE_CURVE('',#34435,#34400,#7891,.T.);
#44852=EDGE_CURVE('',#34435,#34408,#22646,.T.);
#44853=EDGE_CURVE('',#34422,#34418,#22647,.T.);
#44854=EDGE_CURVE('',#34420,#34337,#7892,.T.);
#44855=EDGE_CURVE('',#34436,#34421,#22648,.T.);
#44856=EDGE_CURVE('',#34414,#34436,#22649,.T.);
#44857=EDGE_CURVE('',#34409,#34416,#22650,.T.);
#44858=EDGE_CURVE('',#34434,#34388,#7893,.T.);
#44859=EDGE_CURVE('',#34331,#34339,#7894,.T.);
#44860=EDGE_CURVE('',#33252,#34437,#4295,.T.);
#44861=EDGE_CURVE('',#34437,#34438,#28475,.T.);
#44862=EDGE_CURVE('',#34438,#33187,#7895,.T.);
#44863=EDGE_CURVE('',#33316,#33164,#7896,.T.);
#44864=EDGE_CURVE('',#33556,#34439,#4296,.T.);
#44865=EDGE_CURVE('',#34439,#34440,#4297,.T.);
#44866=EDGE_CURVE('',#34440,#33195,#7897,.T.);
#44867=EDGE_CURVE('',#33447,#33451,#7898,.T.);
#44868=EDGE_CURVE('',#34085,#34441,#4298,.T.);
#44869=EDGE_CURVE('',#34441,#34442,#28476,.T.);
#44870=EDGE_CURVE('',#34442,#33564,#4299,.T.);
#44871=EDGE_CURVE('',#33718,#34114,#22651,.T.);
#44872=EDGE_CURVE('',#34127,#34443,#28477,.T.);
#44873=EDGE_CURVE('',#34443,#33604,#4300,.T.);
#44874=EDGE_CURVE('',#34394,#34369,#4301,.T.);
#44875=EDGE_CURVE('',#34247,#34250,#4302,.T.);
#44876=EDGE_CURVE('',#34413,#34417,#7899,.T.);
#44877=EDGE_CURVE('',#34444,#34444,#7900,.T.);
#44878=EDGE_CURVE('',#34444,#34356,#22652,.T.);
#44879=EDGE_CURVE('',#34445,#34445,#7901,.T.);
#44880=EDGE_CURVE('',#34445,#34379,#22653,.T.);
#44881=EDGE_CURVE('',#34446,#34446,#7902,.T.);
#44882=EDGE_CURVE('',#34446,#34378,#22654,.T.);
#44883=EDGE_CURVE('',#34299,#34301,#4303,.T.);
#44884=EDGE_CURVE('',#34312,#34447,#22655,.T.);
#44885=EDGE_CURVE('',#34447,#34381,#22656,.T.);
#44886=EDGE_CURVE('',#34447,#34448,#7903,.T.);
#44887=EDGE_CURVE('',#34380,#34448,#22657,.T.);
#44888=EDGE_CURVE('',#34448,#34449,#22658,.T.);
#44889=EDGE_CURVE('',#34402,#34449,#22659,.T.);
#44890=EDGE_CURVE('',#34449,#34450,#22660,.T.);
#44891=EDGE_CURVE('',#34450,#34412,#22661,.T.);
#44892=EDGE_CURVE('',#34450,#34436,#22662,.T.);
#44893=EDGE_CURVE('',#34451,#34452,#22663,.T.);
#44894=EDGE_CURVE('',#34452,#34453,#7904,.T.);
#44895=EDGE_CURVE('',#34453,#34454,#22664,.T.);
#44896=EDGE_CURVE('',#34454,#34451,#7905,.T.);
#44897=EDGE_CURVE('',#34452,#34455,#7906,.T.);
#44898=EDGE_CURVE('',#34455,#34453,#7907,.T.);
#44899=EDGE_CURVE('',#34456,#34457,#7908,.T.);
#44900=EDGE_CURVE('',#34458,#34456,#7909,.T.);
#44901=EDGE_CURVE('',#34458,#34459,#4304,.T.);
#44902=EDGE_CURVE('',#34457,#34459,#7910,.T.);
#44903=EDGE_CURVE('',#34460,#34461,#7911,.T.);
#44904=EDGE_CURVE('',#34461,#34462,#4305,.T.);
#44905=EDGE_CURVE('',#34462,#34463,#7912,.T.);
#44906=EDGE_CURVE('',#34463,#34460,#4306,.T.);
#44907=EDGE_CURVE('',#34464,#34465,#7913,.T.);
#44908=EDGE_CURVE('',#34464,#34466,#4307,.T.);
#44909=EDGE_CURVE('',#34466,#34454,#22665,.T.);
#44910=EDGE_CURVE('',#34453,#34465,#22666,.T.);
#44911=EDGE_CURVE('',#34454,#34467,#7914,.T.);
#44912=EDGE_CURVE('',#34467,#34451,#7915,.T.);
#44913=EDGE_CURVE('',#34468,#34469,#22667,.T.);
#44914=EDGE_CURVE('',#34468,#34452,#22668,.T.);
#44915=EDGE_CURVE('',#34451,#34469,#22669,.T.);
#44916=EDGE_CURVE('',#34470,#34468,#7916,.T.);
#44917=EDGE_CURVE('',#34470,#34455,#22670,.T.);
#44918=EDGE_CURVE('',#34471,#34465,#4308,.T.);
#44919=EDGE_CURVE('',#34455,#34471,#22671,.T.);
#44920=EDGE_CURVE('',#34462,#34472,#4309,.T.);
#44921=EDGE_CURVE('',#34472,#34463,#4310,.T.);
#44922=EDGE_CURVE('',#34473,#34474,#22672,.T.);
#44923=EDGE_CURVE('',#34474,#34458,#4311,.T.);
#44924=EDGE_CURVE('',#34458,#34475,#22673,.T.);
#44925=EDGE_CURVE('',#34475,#34473,#7917,.T.);
#44926=EDGE_CURVE('',#34474,#34459,#4312,.T.);
#44927=EDGE_CURVE('',#34476,#34477,#4313,.T.);
#44928=EDGE_CURVE('',#34476,#34478,#4314,.T.);
#44929=EDGE_CURVE('',#34478,#34479,#22674,.T.);
#44930=EDGE_CURVE('',#34480,#34479,#28478,.T.);
#44931=EDGE_CURVE('',#34481,#34480,#4315,.T.);
#44932=EDGE_CURVE('',#34477,#34481,#4316,.T.);
#44933=EDGE_CURVE('',#34482,#34483,#4317,.T.);
#44934=EDGE_CURVE('',#34483,#34460,#4318,.T.);
#44935=EDGE_CURVE('',#34463,#34473,#4319,.T.);
#44936=EDGE_CURVE('',#34475,#34484,#4320,.T.);
#44937=EDGE_CURVE('',#34482,#34484,#4321,.T.);
#44938=EDGE_CURVE('',#34482,#34485,#7918,.T.);
#44939=EDGE_CURVE('',#34485,#34486,#4322,.T.);
#44940=EDGE_CURVE('',#34486,#34483,#7919,.T.);
#44941=EDGE_CURVE('',#34486,#34461,#4323,.T.);
#44942=EDGE_CURVE('',#34461,#34487,#4324,.T.);
#44943=EDGE_CURVE('',#34487,#34472,#293,.T.);
#44944=EDGE_CURVE('',#34488,#34489,#4325,.T.);
#44945=EDGE_CURVE('',#34489,#34490,#4326,.T.);
#44946=EDGE_CURVE('',#34490,#34491,#4327,.T.);
#44947=EDGE_CURVE('',#34491,#34487,#4328,.T.);
#44948=EDGE_CURVE('',#34487,#34488,#28479,.T.);
#44949=EDGE_CURVE('',#34490,#34492,#4329,.T.);
#44950=EDGE_CURVE('',#34492,#34472,#4330,.T.);
#44951=EDGE_CURVE('',#34471,#34493,#7920,.T.);
#44952=EDGE_CURVE('',#34493,#34465,#4331,.T.);
#44953=EDGE_CURVE('',#34494,#34495,#7921,.T.);
#44954=EDGE_CURVE('',#34495,#34466,#7922,.T.);
#44955=EDGE_CURVE('',#34464,#34494,#7923,.T.);
#44956=EDGE_CURVE('',#34495,#34467,#22675,.T.);
#44957=EDGE_CURVE('',#34496,#34497,#7924,.T.);
#44958=EDGE_CURVE('',#34496,#34498,#22676,.T.);
#44959=EDGE_CURVE('',#34499,#34498,#7925,.T.);
#44960=EDGE_CURVE('',#34499,#34497,#22677,.T.);
#44961=EDGE_CURVE('',#34500,#34501,#7926,.T.);
#44962=EDGE_CURVE('',#34500,#34502,#22678,.T.);
#44963=EDGE_CURVE('',#34503,#34502,#7927,.T.);
#44964=EDGE_CURVE('',#34503,#34501,#22679,.T.);
#44965=EDGE_CURVE('',#34456,#34504,#7928,.T.);
#44966=EDGE_CURVE('',#34505,#34504,#7929,.T.);
#44967=EDGE_CURVE('',#34479,#34505,#22680,.T.);
#44968=EDGE_CURVE('',#34478,#34506,#7930,.T.);
#44969=EDGE_CURVE('',#34506,#34475,#7931,.T.);
#44970=EDGE_CURVE('',#34507,#34459,#22681,.T.);
#44971=EDGE_CURVE('',#34492,#34471,#4332,.T.);
#44972=EDGE_CURVE('',#34507,#34470,#22682,.T.);
#44973=EDGE_CURVE('',#34508,#34509,#7932,.T.);
#44974=EDGE_CURVE('',#34509,#34510,#7933,.T.);
#44975=EDGE_CURVE('',#34510,#34508,#22683,.T.);
#44976=EDGE_CURVE('',#34511,#34512,#22684,.T.);
#44977=EDGE_CURVE('',#34513,#34511,#4333,.T.);
#44978=EDGE_CURVE('',#34513,#34514,#22685,.T.);
#44979=EDGE_CURVE('',#34514,#34515,#7934,.T.);
#44980=EDGE_CURVE('',#34516,#34515,#7935,.T.);
#44981=EDGE_CURVE('',#34517,#34516,#22686,.T.);
#44982=EDGE_CURVE('',#34512,#34517,#7936,.T.);
#44983=EDGE_CURVE('',#34476,#34484,#7937,.T.);
#44984=EDGE_CURVE('',#34484,#34485,#4334,.T.);
#44985=EDGE_CURVE('',#34485,#34488,#7938,.T.);
#44986=EDGE_CURVE('',#34493,#34494,#7939,.T.);
#44987=EDGE_CURVE('',#34494,#34518,#22687,.T.);
#44988=EDGE_CURVE('',#34518,#34519,#7940,.T.);
#44989=EDGE_CURVE('',#34519,#34495,#22688,.T.);
#44990=EDGE_CURVE('',#34518,#34520,#7941,.T.);
#44991=EDGE_CURVE('',#34521,#34520,#4335,.T.);
#44992=EDGE_CURVE('',#34521,#34519,#7942,.T.);
#44993=EDGE_CURVE('',#34519,#34522,#22689,.T.);
#44994=EDGE_CURVE('',#34467,#34522,#22690,.T.);
#44995=EDGE_CURVE('',#34469,#34523,#4336,.T.);
#44996=EDGE_CURVE('',#34523,#34524,#4337,.T.);
#44997=EDGE_CURVE('',#34524,#34525,#4338,.F.);
#44998=EDGE_CURVE('',#34525,#34469,#4339,.T.);
#44999=EDGE_CURVE('',#34468,#34526,#4340,.T.);
#45000=EDGE_CURVE('',#34526,#34470,#7943,.T.);
#45001=EDGE_CURVE('',#34527,#34528,#28480,.T.);
#45002=EDGE_CURVE('',#34528,#34529,#4341,.T.);
#45003=EDGE_CURVE('',#34529,#34530,#7944,.T.);
#45004=EDGE_CURVE('',#34530,#34531,#7945,.T.);
#45005=EDGE_CURVE('',#34531,#34527,#7946,.T.);
#45006=EDGE_CURVE('',#34532,#34533,#28481,.T.);
#45007=EDGE_CURVE('',#34532,#34534,#22691,.T.);
#45008=EDGE_CURVE('',#34535,#34534,#7947,.T.);
#45009=EDGE_CURVE('',#34536,#34535,#28482,.T.);
#45010=EDGE_CURVE('',#34533,#34536,#22692,.T.);
#45011=EDGE_CURVE('',#34537,#34538,#7948,.T.);
#45012=EDGE_CURVE('',#34537,#34539,#4342,.T.);
#45013=EDGE_CURVE('',#34538,#34539,#4343,.T.);
#45014=EDGE_CURVE('',#34540,#34541,#4344,.T.);
#45015=EDGE_CURVE('',#34498,#34541,#22693,.T.);
#45016=EDGE_CURVE('',#34540,#34496,#22694,.T.);
#45017=EDGE_CURVE('',#34542,#34543,#22695,.T.);
#45018=EDGE_CURVE('',#34497,#34543,#7949,.T.);
#45019=EDGE_CURVE('',#34499,#34542,#7950,.T.);
#45020=EDGE_CURVE('',#34544,#34500,#7951,.T.);
#45021=EDGE_CURVE('',#34544,#34545,#22696,.T.);
#45022=EDGE_CURVE('',#34502,#34545,#7952,.T.);
#45023=EDGE_CURVE('',#34503,#34546,#22697,.T.);
#45024=EDGE_CURVE('',#34546,#34547,#22698,.T.);
#45025=EDGE_CURVE('',#34501,#34547,#22699,.T.);
#45026=EDGE_CURVE('',#34514,#34548,#7953,.T.);
#45027=EDGE_CURVE('',#34548,#34549,#28483,.T.);
#45028=EDGE_CURVE('',#34549,#34550,#4345,.T.);
#45029=EDGE_CURVE('',#34550,#34515,#7954,.T.);
#45030=EDGE_CURVE('',#34457,#34551,#7955,.T.);
#45031=EDGE_CURVE('',#34504,#34551,#7956,.T.);
#45032=EDGE_CURVE('',#34507,#34552,#7957,.T.);
#45033=EDGE_CURVE('',#34552,#34457,#22700,.T.);
#45034=EDGE_CURVE('',#34481,#34553,#7958,.T.);
#45035=EDGE_CURVE('',#34553,#34554,#4346,.T.);
#45036=EDGE_CURVE('',#34554,#34477,#7959,.T.);
#45037=EDGE_CURVE('',#34555,#34556,#4347,.T.);
#45038=EDGE_CURVE('',#34557,#34556,#4348,.T.);
#45039=EDGE_CURVE('',#34558,#34557,#22701,.T.);
#45040=EDGE_CURVE('',#34559,#34558,#4349,.T.);
#45041=EDGE_CURVE('',#34559,#34555,#4350,.T.);
#45042=EDGE_CURVE('',#34510,#34560,#4351,.T.);
#45043=EDGE_CURVE('',#34561,#34560,#7960,.T.);
#45044=EDGE_CURVE('',#34562,#34561,#7961,.T.);
#45045=EDGE_CURVE('',#34562,#34563,#4352,.T.);
#45046=EDGE_CURVE('',#34563,#34564,#7962,.T.);
#45047=EDGE_CURVE('',#34564,#34510,#28484,.T.);
#45048=EDGE_CURVE('',#34565,#34509,#4353,.T.);
#45049=EDGE_CURVE('',#34566,#34508,#4354,.T.);
#45050=EDGE_CURVE('',#34567,#34566,#4355,.T.);
#45051=EDGE_CURVE('',#34567,#34568,#22702,.T.);
#45052=EDGE_CURVE('',#34569,#34568,#4356,.T.);
#45053=EDGE_CURVE('',#34565,#34569,#4357,.T.);
#45054=EDGE_CURVE('',#34570,#34560,#4358,.T.);
#45055=EDGE_CURVE('',#34565,#34571,#4359,.T.);
#45056=EDGE_CURVE('',#34571,#34570,#7963,.T.);
#45057=EDGE_CURVE('',#34572,#34548,#22703,.T.);
#45058=EDGE_CURVE('',#34572,#34513,#4360,.T.);
#45059=EDGE_CURVE('',#34573,#34574,#7964,.T.);
#45060=EDGE_CURVE('',#34574,#34530,#7965,.T.);
#45061=EDGE_CURVE('',#34529,#34573,#7966,.T.);
#45062=EDGE_CURVE('',#34575,#34576,#22704,.T.);
#45063=EDGE_CURVE('',#34577,#34575,#7967,.T.);
#45064=EDGE_CURVE('',#34577,#34578,#22705,.T.);
#45065=EDGE_CURVE('',#34578,#34553,#4361,.T.);
#45066=EDGE_CURVE('',#34553,#34579,#4362,.T.);
#45067=EDGE_CURVE('',#34580,#34579,#4363,.T.);
#45068=EDGE_CURVE('',#34576,#34580,#7968,.T.);
#45069=EDGE_CURVE('',#34578,#34554,#22706,.T.);
#45070=EDGE_CURVE('',#34554,#34476,#4364,.T.);
#45071=EDGE_CURVE('',#34488,#34493,#22707,.T.);
#45072=EDGE_CURVE('',#34476,#34581,#22708,.T.);
#45073=EDGE_CURVE('',#34582,#34581,#4365,.T.);
#45074=EDGE_CURVE('',#34582,#34518,#7969,.T.);
#45075=EDGE_CURVE('',#34583,#34582,#4366,.T.);
#45076=EDGE_CURVE('',#34584,#34583,#4367,.T.);
#45077=EDGE_CURVE('',#34584,#34520,#7970,.T.);
#45078=EDGE_CURVE('',#34521,#34585,#22709,.T.);
#45079=EDGE_CURVE('',#34585,#34525,#28485,.T.);
#45080=EDGE_CURVE('',#34524,#34522,#28486,.T.);
#45081=EDGE_CURVE('',#34585,#34526,#22710,.T.);
#45082=EDGE_CURVE('',#34586,#34507,#7971,.T.);
#45083=EDGE_CURVE('',#34526,#34586,#22711,.T.);
#45084=EDGE_CURVE('',#34586,#34587,#7972,.T.);
#45085=EDGE_CURVE('',#34587,#34552,#7973,.T.);
#45086=EDGE_CURVE('',#34587,#34588,#7974,.T.);
#45087=EDGE_CURVE('',#34588,#34589,#7975,.T.);
#45088=EDGE_CURVE('',#34589,#34552,#7976,.T.);
#45089=EDGE_CURVE('',#34590,#34591,#7977,.T.);
#45090=EDGE_CURVE('',#34591,#34592,#22712,.T.);
#45091=EDGE_CURVE('',#34592,#34593,#7978,.T.);
#45092=EDGE_CURVE('',#34593,#34590,#22713,.T.);
#45093=EDGE_CURVE('',#34594,#34534,#4368,.T.);
#45094=EDGE_CURVE('',#34595,#34532,#22714,.T.);
#45095=EDGE_CURVE('',#34595,#34596,#22715,.T.);
#45096=EDGE_CURVE('',#34597,#34596,#22716,.T.);
#45097=EDGE_CURVE('',#34597,#34598,#294,.T.);
#45098=EDGE_CURVE('',#34527,#34598,#22717,.T.);
#45099=EDGE_CURVE('',#34594,#34527,#22718,.T.);
#45100=EDGE_CURVE('',#34539,#34599,#4369,.T.);
#45101=EDGE_CURVE('',#34537,#34599,#4370,.T.);
#45102=EDGE_CURVE('',#34600,#34601,#22719,.T.);
#45103=EDGE_CURVE('',#34601,#34602,#22720,.T.);
#45104=EDGE_CURVE('',#34602,#34603,#22721,.T.);
#45105=EDGE_CURVE('',#34600,#34603,#7979,.T.);
#45106=EDGE_CURVE('',#34604,#34605,#4371,.T.);
#45107=EDGE_CURVE('',#34604,#34606,#22722,.T.);
#45108=EDGE_CURVE('',#34607,#34606,#4372,.T.);
#45109=EDGE_CURVE('',#34607,#34605,#22723,.T.);
#45110=EDGE_CURVE('',#34608,#34609,#22724,.T.);
#45111=EDGE_CURVE('',#34610,#34609,#4373,.T.);
#45112=EDGE_CURVE('',#34610,#34611,#4374,.T.);
#45113=EDGE_CURVE('',#34611,#34612,#4375,.T.);
#45114=EDGE_CURVE('',#34608,#34612,#295,.T.);
#45115=EDGE_CURVE('',#34613,#34614,#7980,.T.);
#45116=EDGE_CURVE('',#34613,#34615,#22725,.T.);
#45117=EDGE_CURVE('',#34615,#34616,#7981,.T.);
#45118=EDGE_CURVE('',#34616,#34614,#22726,.T.);
#45119=EDGE_CURVE('',#34617,#34541,#7982,.T.);
#45120=EDGE_CURVE('',#34617,#34616,#7983,.T.);
#45121=EDGE_CURVE('',#34615,#34618,#7984,.T.);
#45122=EDGE_CURVE('',#34618,#34542,#7985,.T.);
#45123=EDGE_CURVE('',#34543,#34619,#7986,.T.);
#45124=EDGE_CURVE('',#34618,#34619,#22727,.T.);
#45125=EDGE_CURVE('',#34620,#34544,#7987,.T.);
#45126=EDGE_CURVE('',#34620,#34621,#22728,.T.);
#45127=EDGE_CURVE('',#34621,#34545,#7988,.T.);
#45128=EDGE_CURVE('',#34622,#34546,#7989,.T.);
#45129=EDGE_CURVE('',#34621,#34623,#7990,.T.);
#45130=EDGE_CURVE('',#34624,#34623,#7991,.T.);
#45131=EDGE_CURVE('',#34624,#34622,#7992,.T.);
#45132=EDGE_CURVE('',#34547,#34625,#7993,.T.);
#45133=EDGE_CURVE('',#34622,#34625,#4376,.T.);
#45134=EDGE_CURVE('',#34626,#34627,#22729,.T.);
#45135=EDGE_CURVE('',#34627,#34628,#22730,.T.);
#45136=EDGE_CURVE('',#34629,#34628,#22731,.T.);
#45137=EDGE_CURVE('',#34629,#34626,#22732,.T.);
#45138=EDGE_CURVE('',#34601,#34627,#7994,.T.);
#45139=EDGE_CURVE('',#34626,#34630,#7995,.T.);
#45140=EDGE_CURVE('',#34630,#34631,#22733,.T.);
#45141=EDGE_CURVE('',#34632,#34631,#7996,.T.);
#45142=EDGE_CURVE('',#34632,#34633,#22734,.T.);
#45143=EDGE_CURVE('',#34633,#34602,#7997,.T.);
#45144=EDGE_CURVE('',#34630,#34634,#4377,.T.);
#45145=EDGE_CURVE('',#34634,#34635,#7998,.T.);
#45146=EDGE_CURVE('',#34635,#34631,#4378,.T.);
#45147=EDGE_CURVE('',#34593,#34633,#22735,.T.);
#45148=EDGE_CURVE('',#34632,#34636,#22736,.T.);
#45149=EDGE_CURVE('',#34637,#34636,#22737,.T.);
#45150=EDGE_CURVE('',#34637,#34638,#4379,.T.);
#45151=EDGE_CURVE('',#34638,#34590,#22738,.T.);
#45152=EDGE_CURVE('',#34638,#34639,#7999,.T.);
#45153=EDGE_CURVE('',#34639,#34591,#22739,.T.);
#45154=EDGE_CURVE('',#34640,#34641,#22740,.T.);
#45155=EDGE_CURVE('',#34641,#34642,#22741,.T.);
#45156=EDGE_CURVE('',#34642,#34592,#22742,.T.);
#45157=EDGE_CURVE('',#34639,#34643,#4380,.T.);
#45158=EDGE_CURVE('',#34640,#34643,#22743,.T.);
#45159=EDGE_CURVE('',#34641,#34644,#8000,.T.);
#45160=EDGE_CURVE('',#34644,#34645,#22744,.T.);
#45161=EDGE_CURVE('',#34645,#34642,#8001,.F.);
#45162=EDGE_CURVE('',#34644,#34646,#22745,.T.);
#45163=EDGE_CURVE('',#34646,#34647,#22746,.T.);
#45164=EDGE_CURVE('',#34647,#34645,#22747,.T.);
#45165=EDGE_CURVE('',#34648,#34649,#22748,.T.);
#45166=EDGE_CURVE('',#34648,#34650,#22749,.T.);
#45167=EDGE_CURVE('',#34650,#34651,#8002,.T.);
#45168=EDGE_CURVE('',#34651,#34647,#8003,.T.);
#45169=EDGE_CURVE('',#34646,#34652,#8004,.T.);
#45170=EDGE_CURVE('',#34652,#34653,#8005,.T.);
#45171=EDGE_CURVE('',#34653,#34649,#22750,.T.);
#45172=EDGE_CURVE('',#34654,#34655,#22751,.T.);
#45173=EDGE_CURVE('',#34655,#34656,#22752,.T.);
#45174=EDGE_CURVE('',#34656,#34657,#22753,.T.);
#45175=EDGE_CURVE('',#34657,#34654,#22754,.T.);
#45176=EDGE_CURVE('',#34550,#34658,#28487,.T.);
#45177=EDGE_CURVE('',#34658,#34659,#8006,.T.);
#45178=EDGE_CURVE('',#34659,#34516,#8007,.F.);
#45179=EDGE_CURVE('',#34570,#34660,#22755,.T.);
#45180=EDGE_CURVE('',#34661,#34660,#8008,.T.);
#45181=EDGE_CURVE('',#34560,#34661,#22756,.T.);
#45182=EDGE_CURVE('',#34571,#34662,#22757,.T.);
#45183=EDGE_CURVE('',#34663,#34662,#4381,.T.);
#45184=EDGE_CURVE('',#34663,#34570,#22758,.T.);
#45185=EDGE_CURVE('',#34573,#34664,#8009,.T.);
#45186=EDGE_CURVE('',#34664,#34574,#8010,.T.);
#45187=EDGE_CURVE('',#34574,#34665,#22759,.T.);
#45188=EDGE_CURVE('',#34665,#34666,#8011,.T.);
#45189=EDGE_CURVE('',#34530,#34666,#22760,.T.);
#45190=EDGE_CURVE('',#34667,#34668,#28488,.T.);
#45191=EDGE_CURVE('',#34668,#34669,#8012,.T.);
#45192=EDGE_CURVE('',#34669,#34670,#8013,.T.);
#45193=EDGE_CURVE('',#34670,#34666,#8014,.T.);
#45194=EDGE_CURVE('',#34665,#34667,#4382,.T.);
#45195=EDGE_CURVE('',#34668,#34671,#4383,.T.);
#45196=EDGE_CURVE('',#34671,#34669,#28489,.T.);
#45197=EDGE_CURVE('',#34588,#34672,#8015,.T.);
#45198=EDGE_CURVE('',#34672,#34673,#8016,.T.);
#45199=EDGE_CURVE('',#34673,#34589,#8017,.T.);
#45200=EDGE_CURVE('',#34589,#34551,#22761,.T.);
#45201=EDGE_CURVE('',#34480,#34579,#8018,.T.);
#45202=EDGE_CURVE('',#34661,#34556,#4384,.T.);
#45203=EDGE_CURVE('',#34555,#34674,#4385,.T.);
#45204=EDGE_CURVE('',#34675,#34674,#4386,.T.);
#45205=EDGE_CURVE('',#34661,#34675,#8019,.T.);
#45206=EDGE_CURVE('',#34563,#34567,#22762,.T.);
#45207=EDGE_CURVE('',#34674,#34562,#22763,.T.);
#45208=EDGE_CURVE('',#34559,#34568,#8020,.T.);
#45209=EDGE_CURVE('',#34662,#34572,#4387,.T.);
#45210=EDGE_CURVE('',#34569,#34676,#22764,.T.);
#45211=EDGE_CURVE('',#34548,#34676,#22765,.T.);
#45212=EDGE_CURVE('',#34677,#34550,#22766,.T.);
#45213=EDGE_CURVE('',#34677,#34678,#8021,.T.);
#45214=EDGE_CURVE('',#34678,#34573,#22767,.T.);
#45215=EDGE_CURVE('',#34679,#34529,#22768,.T.);
#45216=EDGE_CURVE('',#34679,#34680,#8022,.T.);
#45217=EDGE_CURVE('',#34680,#34658,#22769,.T.);
#45218=EDGE_CURVE('',#34681,#34577,#22770,.T.);
#45219=EDGE_CURVE('',#34681,#34682,#22771,.T.);
#45220=EDGE_CURVE('',#34582,#34682,#22772,.T.);
#45221=EDGE_CURVE('',#34671,#34672,#22773,.T.);
#45222=EDGE_CURVE('',#34683,#34584,#22774,.T.);
#45223=EDGE_CURVE('',#34683,#34684,#4388,.T.);
#45224=EDGE_CURVE('',#34684,#34685,#22775,.T.);
#45225=EDGE_CURVE('',#34685,#34670,#8023,.T.);
#45226=EDGE_CURVE('',#34682,#34686,#8024,.T.);
#45227=EDGE_CURVE('',#34686,#34684,#8025,.T.);
#45228=EDGE_CURVE('',#34683,#34682,#8026,.T.);
#45229=EDGE_CURVE('',#34666,#34687,#8027,.T.);
#45230=EDGE_CURVE('',#34685,#34688,#4389,.T.);
#45231=EDGE_CURVE('',#34688,#34687,#8028,.T.);
#45232=EDGE_CURVE('',#34594,#34689,#8029,.T.);
#45233=EDGE_CURVE('',#34689,#34690,#4390,.T.);
#45234=EDGE_CURVE('',#34690,#34535,#4391,.T.);
#45235=EDGE_CURVE('',#34687,#34691,#4392,.T.);
#45236=EDGE_CURVE('',#34688,#34692,#4393,.T.);
#45237=EDGE_CURVE('',#34692,#34693,#28490,.T.);
#45238=EDGE_CURVE('',#34693,#34691,#8030,.T.);
#45239=EDGE_CURVE('',#34691,#34594,#4394,.T.);
#45240=EDGE_CURVE('',#34693,#34689,#4395,.T.);
#45241=EDGE_CURVE('',#34694,#34695,#8031,.T.);
#45242=EDGE_CURVE('',#34694,#34696,#22776,.T.);
#45243=EDGE_CURVE('',#34697,#34696,#8032,.T.);
#45244=EDGE_CURVE('',#34697,#34695,#22777,.T.);
#45245=EDGE_CURVE('',#34698,#34699,#8033,.F.);
#45246=EDGE_CURVE('',#34699,#34700,#22778,.T.);
#45247=EDGE_CURVE('',#34700,#34701,#8034,.T.);
#45248=EDGE_CURVE('',#34701,#34702,#8035,.T.);
#45249=EDGE_CURVE('',#34702,#34703,#22779,.T.);
#45250=EDGE_CURVE('',#34703,#34704,#8036,.T.);
#45251=EDGE_CURVE('',#34704,#34698,#22780,.T.);
#45252=EDGE_CURVE('',#34705,#34706,#22781,.T.);
#45253=EDGE_CURVE('',#34705,#34707,#22782,.T.);
#45254=EDGE_CURVE('',#34707,#34708,#8037,.T.);
#45255=EDGE_CURVE('',#34708,#34709,#22783,.T.);
#45256=EDGE_CURVE('',#34709,#34710,#8038,.T.);
#45257=EDGE_CURVE('',#34710,#34711,#22784,.T.);
#45258=EDGE_CURVE('',#34711,#34712,#8039,.F.);
#45259=EDGE_CURVE('',#34712,#34713,#8040,.T.);
#45260=EDGE_CURVE('',#34713,#34714,#8041,.T.);
#45261=EDGE_CURVE('',#34714,#34706,#22785,.T.);
#45262=EDGE_CURVE('',#34715,#34716,#8042,.T.);
#45263=EDGE_CURVE('',#34716,#34717,#8043,.T.);
#45264=EDGE_CURVE('',#34717,#34718,#8044,.T.);
#45265=EDGE_CURVE('',#34718,#34719,#22786,.T.);
#45266=EDGE_CURVE('',#34719,#34720,#8045,.T.);
#45267=EDGE_CURVE('',#34720,#34715,#22787,.T.);
#45268=EDGE_CURVE('',#34721,#34722,#8046,.T.);
#45269=EDGE_CURVE('',#34722,#34723,#8047,.T.);
#45270=EDGE_CURVE('',#34723,#34724,#8048,.T.);
#45271=EDGE_CURVE('',#34724,#34725,#8049,.T.);
#45272=EDGE_CURVE('',#34725,#34726,#22788,.T.);
#45273=EDGE_CURVE('',#34726,#34727,#8050,.T.);
#45274=EDGE_CURVE('',#34727,#34721,#22789,.T.);
#45275=EDGE_CURVE('',#34728,#34729,#8051,.T.);
#45276=EDGE_CURVE('',#34729,#34730,#8052,.T.);
#45277=EDGE_CURVE('',#34730,#34731,#8053,.T.);
#45278=EDGE_CURVE('',#34731,#34732,#22790,.T.);
#45279=EDGE_CURVE('',#34732,#34733,#8054,.T.);
#45280=EDGE_CURVE('',#34733,#34728,#22791,.T.);
#45281=EDGE_CURVE('',#34734,#34735,#8055,.T.);
#45282=EDGE_CURVE('',#34735,#34736,#8056,.T.);
#45283=EDGE_CURVE('',#34736,#34737,#8057,.T.);
#45284=EDGE_CURVE('',#34737,#34738,#22792,.T.);
#45285=EDGE_CURVE('',#34738,#34739,#8058,.T.);
#45286=EDGE_CURVE('',#34739,#34734,#22793,.T.);
#45287=EDGE_CURVE('',#34740,#34680,#4396,.T.);
#45288=EDGE_CURVE('',#34740,#34741,#22794,.T.);
#45289=EDGE_CURVE('',#34741,#34658,#4397,.T.);
#45290=EDGE_CURVE('',#34742,#34743,#8059,.T.);
#45291=EDGE_CURVE('',#34743,#34744,#8060,.T.);
#45292=EDGE_CURVE('',#34744,#34745,#8061,.T.);
#45293=EDGE_CURVE('',#34745,#34746,#22795,.T.);
#45294=EDGE_CURVE('',#34746,#34747,#8062,.T.);
#45295=EDGE_CURVE('',#34747,#34742,#22796,.T.);
#45296=EDGE_CURVE('',#34748,#34648,#22797,.T.);
#45297=EDGE_CURVE('',#34748,#34749,#4398,.T.);
#45298=EDGE_CURVE('',#34749,#34650,#4399,.T.);
#45299=EDGE_CURVE('',#34749,#34750,#8063,.T.);
#45300=EDGE_CURVE('',#34750,#34651,#4400,.T.);
#45301=EDGE_CURVE('',#34751,#34752,#4401,.T.);
#45302=EDGE_CURVE('',#34752,#34612,#4402,.T.);
#45303=EDGE_CURVE('',#34611,#34751,#4403,.T.);
#45304=EDGE_CURVE('',#34595,#34753,#8064,.T.);
#45305=EDGE_CURVE('',#34753,#34754,#8065,.F.);
#45306=EDGE_CURVE('',#34754,#34755,#8066,.T.);
#45307=EDGE_CURVE('',#34755,#34756,#8067,.T.);
#45308=EDGE_CURVE('',#34756,#34757,#22798,.T.);
#45309=EDGE_CURVE('',#34757,#34596,#8068,.T.);
#45310=EDGE_CURVE('',#34599,#34758,#4404,.T.);
#45311=EDGE_CURVE('',#34537,#34759,#4405,.T.);
#45312=EDGE_CURVE('',#34759,#34760,#4406,.T.);
#45313=EDGE_CURVE('',#34758,#34760,#4407,.T.);
#45314=EDGE_CURVE('',#34761,#34628,#8069,.T.);
#45315=EDGE_CURVE('',#34600,#34762,#8070,.T.);
#45316=EDGE_CURVE('',#34761,#34762,#4408,.T.);
#45317=EDGE_CURVE('',#34763,#34764,#8071,.T.);
#45318=EDGE_CURVE('',#34764,#34765,#22799,.T.);
#45319=EDGE_CURVE('',#34765,#34605,#8072,.T.);
#45320=EDGE_CURVE('',#34607,#34763,#8073,.T.);
#45321=EDGE_CURVE('',#34604,#34766,#22800,.T.);
#45322=EDGE_CURVE('',#34766,#34767,#4409,.T.);
#45323=EDGE_CURVE('',#34767,#34606,#22801,.T.);
#45324=EDGE_CURVE('',#34766,#34768,#4410,.T.);
#45325=EDGE_CURVE('',#34768,#34769,#22802,.T.);
#45326=EDGE_CURVE('',#34769,#34767,#4411,.T.);
#45327=EDGE_CURVE('',#34768,#34609,#22803,.T.);
#45328=EDGE_CURVE('',#34608,#34769,#22804,.T.);
#45329=EDGE_CURVE('',#34770,#34617,#22805,.T.);
#45330=EDGE_CURVE('',#34770,#34614,#8074,.T.);
#45331=EDGE_CURVE('',#34613,#34619,#8075,.T.);
#45332=EDGE_CURVE('',#34620,#34771,#8076,.T.);
#45333=EDGE_CURVE('',#34623,#34771,#22806,.T.);
#45334=EDGE_CURVE('',#34772,#34624,#22807,.T.);
#45335=EDGE_CURVE('',#34772,#34625,#8077,.T.);
#45336=EDGE_CURVE('',#34773,#34774,#8078,.T.);
#45337=EDGE_CURVE('',#34775,#34774,#22808,.T.);
#45338=EDGE_CURVE('',#34775,#34776,#8079,.T.);
#45339=EDGE_CURVE('',#34776,#34773,#22809,.T.);
#45340=EDGE_CURVE('',#34777,#34657,#22810,.T.);
#45341=EDGE_CURVE('',#34656,#34778,#22811,.T.);
#45342=EDGE_CURVE('',#34778,#34777,#22812,.T.);
#45343=EDGE_CURVE('',#34779,#34776,#4412,.T.);
#45344=EDGE_CURVE('',#34775,#34780,#296,.T.);
#45345=EDGE_CURVE('',#34780,#34779,#8080,.T.);
#45346=EDGE_CURVE('',#34781,#34782,#4413,.T.);
#45347=EDGE_CURVE('',#34782,#34783,#28491,.T.);
#45348=EDGE_CURVE('',#34783,#34784,#4414,.T.);
#45349=EDGE_CURVE('',#34784,#34785,#8081,.T.);
#45350=EDGE_CURVE('',#34785,#34786,#22813,.T.);
#45351=EDGE_CURVE('',#34786,#34787,#8082,.T.);
#45352=EDGE_CURVE('',#34787,#34788,#22814,.T.);
#45353=EDGE_CURVE('',#34788,#34781,#8083,.T.);
#45354=EDGE_CURVE('',#34629,#34784,#8084,.T.);
#45355=EDGE_CURVE('',#34781,#34636,#8085,.T.);
#45356=EDGE_CURVE('',#34637,#34643,#8086,.T.);
#45357=EDGE_CURVE('',#34789,#34652,#8087,.T.);
#45358=EDGE_CURVE('',#34640,#34789,#8088,.T.);
#45359=EDGE_CURVE('',#34789,#34790,#8089,.T.);
#45360=EDGE_CURVE('',#34790,#34653,#8090,.T.);
#45361=EDGE_CURVE('',#34649,#34791,#22815,.T.);
#45362=EDGE_CURVE('',#34790,#34791,#22816,.T.);
#45363=EDGE_CURVE('',#34792,#34793,#8091,.T.);
#45364=EDGE_CURVE('',#34794,#34793,#22817,.T.);
#45365=EDGE_CURVE('',#34794,#34795,#8092,.T.);
#45366=EDGE_CURVE('',#34792,#34795,#22818,.T.);
#45367=EDGE_CURVE('',#34796,#34797,#22819,.T.);
#45368=EDGE_CURVE('',#34797,#34798,#8093,.T.);
#45369=EDGE_CURVE('',#34798,#34799,#8094,.T.);
#45370=EDGE_CURVE('',#34799,#34800,#8095,.T.);
#45371=EDGE_CURVE('',#34800,#34801,#22820,.T.);
#45372=EDGE_CURVE('',#34801,#34796,#8096,.T.);
#45373=EDGE_CURVE('',#34798,#34802,#22821,.T.);
#45374=EDGE_CURVE('',#34802,#34803,#22822,.T.);
#45375=EDGE_CURVE('',#34803,#34804,#22823,.T.);
#45376=EDGE_CURVE('',#34804,#34805,#22824,.T.);
#45377=EDGE_CURVE('',#34805,#34799,#22825,.T.);
#45378=EDGE_CURVE('',#34655,#34806,#22826,.T.);
#45379=EDGE_CURVE('',#34806,#34807,#22827,.T.);
#45380=EDGE_CURVE('',#34807,#34808,#22828,.T.);
#45381=EDGE_CURVE('',#34809,#34808,#22829,.T.);
#45382=EDGE_CURVE('',#34809,#34778,#22830,.T.);
#45383=EDGE_CURVE('',#34808,#34810,#22831,.T.);
#45384=EDGE_CURVE('',#34807,#34811,#22832,.T.);
#45385=EDGE_CURVE('',#34811,#34810,#22833,.T.);
#45386=EDGE_CURVE('',#34811,#34812,#22834,.T.);
#45387=EDGE_CURVE('',#34812,#34813,#22835,.T.);
#45388=EDGE_CURVE('',#34810,#34813,#22836,.T.);
#45389=EDGE_CURVE('',#34814,#34803,#22837,.T.);
#45390=EDGE_CURVE('',#34802,#34815,#22838,.T.);
#45391=EDGE_CURVE('',#34815,#34814,#22839,.T.);
#45392=EDGE_CURVE('',#34814,#34816,#22840,.T.);
#45393=EDGE_CURVE('',#34816,#34804,#22841,.T.);
#45394=EDGE_CURVE('',#34816,#34817,#22842,.T.);
#45395=EDGE_CURVE('',#34817,#34654,#22843,.T.);
#45396=EDGE_CURVE('',#34777,#34805,#22844,.T.);
#45397=EDGE_CURVE('',#34817,#34806,#22845,.T.);
#45398=EDGE_CURVE('',#34818,#34795,#8097,.T.);
#45399=EDGE_CURVE('',#34794,#34819,#297,.T.);
#45400=EDGE_CURVE('',#34819,#34818,#8098,.T.);
#45401=EDGE_CURVE('',#34741,#34820,#28492,.T.);
#45402=EDGE_CURVE('',#34820,#34659,#4415,.T.);
#45403=EDGE_CURVE('',#34820,#34516,#28493,.T.);
#45404=EDGE_CURVE('',#34663,#34821,#8099,.T.);
#45405=EDGE_CURVE('',#34821,#34822,#28494,.T.);
#45406=EDGE_CURVE('',#34822,#34660,#22846,.T.);
#45407=EDGE_CURVE('',#34821,#34823,#8100,.T.);
#45408=EDGE_CURVE('',#34824,#34823,#8101,.T.);
#45409=EDGE_CURVE('',#34824,#34825,#4416,.T.);
#45410=EDGE_CURVE('',#34825,#34822,#4417,.T.);
#45411=EDGE_CURVE('',#34678,#34826,#4418,.T.);
#45412=EDGE_CURVE('',#34826,#34664,#4419,.T.);
#45413=EDGE_CURVE('',#34664,#34827,#22847,.T.);
#45414=EDGE_CURVE('',#34827,#34665,#8102,.T.);
#45415=EDGE_CURVE('',#34827,#34828,#4420,.T.);
#45416=EDGE_CURVE('',#34828,#34671,#4421,.T.);
#45417=EDGE_CURVE('',#34828,#34673,#4422,.T.);
#45418=EDGE_CURVE('',#34829,#34505,#4423,.F.);
#45419=EDGE_CURVE('',#34829,#34551,#8103,.T.);
#45420=EDGE_CURVE('',#34480,#34576,#22848,.T.);
#45421=EDGE_CURVE('',#34830,#34822,#8104,.T.);
#45422=EDGE_CURVE('',#34824,#34830,#4424,.T.);
#45423=EDGE_CURVE('',#34830,#34831,#22849,.T.);
#45424=EDGE_CURVE('',#34831,#34660,#8105,.T.);
#45425=EDGE_CURVE('',#34831,#34557,#4425,.F.);
#45426=EDGE_CURVE('',#34677,#34676,#4426,.F.);
#45427=EDGE_CURVE('',#34558,#34826,#22850,.T.);
#45428=EDGE_CURVE('',#34832,#34833,#4427,.T.);
#45429=EDGE_CURVE('',#34833,#34834,#4428,.T.);
#45430=EDGE_CURVE('',#34834,#34832,#22851,.T.);
#45431=EDGE_CURVE('',#34835,#34836,#4429,.T.);
#45432=EDGE_CURVE('',#34836,#34692,#8106,.T.);
#45433=EDGE_CURVE('',#34688,#34835,#8107,.T.);
#45434=EDGE_CURVE('',#34837,#34681,#8108,.T.);
#45435=EDGE_CURVE('',#34837,#34686,#22852,.T.);
#45436=EDGE_CURVE('',#34838,#34835,#28495,.T.);
#45437=EDGE_CURVE('',#34838,#34685,#8109,.T.);
#45438=EDGE_CURVE('',#34689,#34839,#8110,.T.);
#45439=EDGE_CURVE('',#34839,#34840,#28496,.T.);
#45440=EDGE_CURVE('',#34840,#34690,#8111,.T.);
#45441=EDGE_CURVE('',#34841,#34535,#8112,.T.);
#45442=EDGE_CURVE('',#34840,#34841,#28497,.T.);
#45443=EDGE_CURVE('',#34841,#34842,#28498,.T.);
#45444=EDGE_CURVE('',#34842,#34536,#8113,.T.);
#45445=EDGE_CURVE('',#34836,#34843,#28499,.T.);
#45446=EDGE_CURVE('',#34843,#34693,#8114,.T.);
#45447=EDGE_CURVE('',#34843,#34839,#4430,.T.);
#45448=EDGE_CURVE('',#34844,#34694,#8115,.T.);
#45449=EDGE_CURVE('',#34844,#34845,#22853,.T.);
#45450=EDGE_CURVE('',#34696,#34845,#8116,.T.);
#45451=EDGE_CURVE('',#34846,#34697,#22854,.T.);
#45452=EDGE_CURVE('',#34846,#34847,#22855,.T.);
#45453=EDGE_CURVE('',#34695,#34847,#22856,.T.);
#45454=EDGE_CURVE('',#34848,#34849,#22857,.T.);
#45455=EDGE_CURVE('',#34850,#34849,#8117,.T.);
#45456=EDGE_CURVE('',#34850,#34851,#22858,.T.);
#45457=EDGE_CURVE('',#34848,#34851,#8118,.T.);
#45458=EDGE_CURVE('',#34852,#34734,#4431,.T.);
#45459=EDGE_CURVE('',#34739,#34853,#22859,.T.);
#45460=EDGE_CURVE('',#34853,#34852,#22860,.T.);
#45461=EDGE_CURVE('',#34852,#34854,#8119,.T.);
#45462=EDGE_CURVE('',#34854,#34735,#22861,.T.);
#45463=EDGE_CURVE('',#34854,#34855,#8120,.T.);
#45464=EDGE_CURVE('',#34855,#34736,#22862,.T.);
#45465=EDGE_CURVE('',#34856,#34737,#22863,.T.);
#45466=EDGE_CURVE('',#34855,#34856,#8121,.T.);
#45467=EDGE_CURVE('',#34856,#34857,#22864,.T.);
#45468=EDGE_CURVE('',#34857,#34738,#22865,.T.);
#45469=EDGE_CURVE('',#34858,#34728,#22866,.T.);
#45470=EDGE_CURVE('',#34733,#34859,#22867,.T.);
#45471=EDGE_CURVE('',#34859,#34858,#22868,.T.);
#45472=EDGE_CURVE('',#34858,#34860,#8122,.T.);
#45473=EDGE_CURVE('',#34860,#34729,#4432,.T.);
#45474=EDGE_CURVE('',#34860,#34861,#8123,.T.);
#45475=EDGE_CURVE('',#34861,#34730,#22869,.T.);
#45476=EDGE_CURVE('',#34862,#34731,#4433,.T.);
#45477=EDGE_CURVE('',#34861,#34862,#8124,.T.);
#45478=EDGE_CURVE('',#34862,#34863,#22870,.T.);
#45479=EDGE_CURVE('',#34863,#34732,#22871,.T.);
#45480=EDGE_CURVE('',#34864,#34721,#4434,.T.);
#45481=EDGE_CURVE('',#34727,#34865,#22872,.T.);
#45482=EDGE_CURVE('',#34865,#34864,#22873,.T.);
#45483=EDGE_CURVE('',#34864,#34866,#8125,.T.);
#45484=EDGE_CURVE('',#34866,#34722,#22874,.T.);
#45485=EDGE_CURVE('',#34867,#34723,#22875,.T.);
#45486=EDGE_CURVE('',#34866,#34867,#8126,.T.);
#45487=EDGE_CURVE('',#34867,#34868,#8127,.T.);
#45488=EDGE_CURVE('',#34868,#34724,#22876,.T.);
#45489=EDGE_CURVE('',#34869,#34725,#22877,.T.);
#45490=EDGE_CURVE('',#34868,#34869,#8128,.T.);
#45491=EDGE_CURVE('',#34869,#34870,#22878,.T.);
#45492=EDGE_CURVE('',#34870,#34726,#22879,.T.);
#45493=EDGE_CURVE('',#34871,#34715,#22880,.T.);
#45494=EDGE_CURVE('',#34720,#34872,#22881,.T.);
#45495=EDGE_CURVE('',#34872,#34871,#22882,.T.);
#45496=EDGE_CURVE('',#34871,#34873,#8129,.T.);
#45497=EDGE_CURVE('',#34873,#34716,#22883,.T.);
#45498=EDGE_CURVE('',#34873,#34874,#8130,.T.);
#45499=EDGE_CURVE('',#34874,#34717,#22884,.T.);
#45500=EDGE_CURVE('',#34875,#34718,#4435,.T.);
#45501=EDGE_CURVE('',#34874,#34875,#8131,.T.);
#45502=EDGE_CURVE('',#34875,#34876,#22885,.T.);
#45503=EDGE_CURVE('',#34876,#34719,#22886,.T.);
#45504=EDGE_CURVE('',#34877,#34711,#4436,.T.);
#45505=EDGE_CURVE('',#34710,#34878,#22887,.T.);
#45506=EDGE_CURVE('',#34878,#34877,#22888,.T.);
#45507=EDGE_CURVE('',#34879,#34713,#22889,.T.);
#45508=EDGE_CURVE('',#34880,#34712,#4437,.T.);
#45509=EDGE_CURVE('',#34880,#34879,#8132,.T.);
#45510=EDGE_CURVE('',#34706,#34881,#22890,.T.);
#45511=EDGE_CURVE('',#34882,#34714,#22891,.T.);
#45512=EDGE_CURVE('',#34882,#34881,#22892,.T.);
#45513=EDGE_CURVE('',#34883,#34708,#22893,.T.);
#45514=EDGE_CURVE('',#34884,#34707,#4438,.T.);
#45515=EDGE_CURVE('',#34884,#34883,#8133,.T.);
#45516=EDGE_CURVE('',#34883,#34885,#22894,.T.);
#45517=EDGE_CURVE('',#34885,#34709,#22895,.T.);
#45518=EDGE_CURVE('',#34886,#34698,#22896,.T.);
#45519=EDGE_CURVE('',#34704,#34887,#22897,.T.);
#45520=EDGE_CURVE('',#34887,#34886,#22898,.T.);
#45521=EDGE_CURVE('',#34888,#34700,#8134,.T.);
#45522=EDGE_CURVE('',#34889,#34699,#4439,.T.);
#45523=EDGE_CURVE('',#34889,#34888,#22899,.T.);
#45524=EDGE_CURVE('',#34888,#34890,#8135,.T.);
#45525=EDGE_CURVE('',#34890,#34701,#22900,.T.);
#45526=EDGE_CURVE('',#34891,#34702,#22901,.T.);
#45527=EDGE_CURVE('',#34890,#34891,#8136,.T.);
#45528=EDGE_CURVE('',#34891,#34892,#22902,.T.);
#45529=EDGE_CURVE('',#34892,#34703,#22903,.T.);
#45530=EDGE_CURVE('',#34893,#34742,#22904,.T.);
#45531=EDGE_CURVE('',#34894,#34747,#22905,.T.);
#45532=EDGE_CURVE('',#34894,#34893,#22906,.T.);
#45533=EDGE_CURVE('',#34895,#34744,#22907,.T.);
#45534=EDGE_CURVE('',#34896,#34743,#22908,.T.);
#45535=EDGE_CURVE('',#34896,#34895,#8137,.T.);
#45536=EDGE_CURVE('',#34897,#34745,#22909,.T.);
#45537=EDGE_CURVE('',#34897,#34898,#22910,.T.);
#45538=EDGE_CURVE('',#34898,#34899,#28500,.T.);
#45539=EDGE_CURVE('',#34899,#34741,#22911,.T.);
#45540=EDGE_CURVE('',#34740,#34900,#298,.T.);
#45541=EDGE_CURVE('',#34746,#34900,#22912,.T.);
#45542=EDGE_CURVE('',#34901,#34902,#299,.T.);
#45543=EDGE_CURVE('',#34902,#34903,#4440,.T.);
#45544=EDGE_CURVE('',#34903,#34904,#28501,.T.);
#45545=EDGE_CURVE('',#34904,#34905,#8138,.T.);
#45546=EDGE_CURVE('',#34905,#34901,#28502,.T.);
#45547=EDGE_CURVE('',#34906,#34907,#4441,.T.);
#45548=EDGE_CURVE('',#34907,#34908,#4442,.T.);
#45549=EDGE_CURVE('',#34908,#34909,#4443,.T.);
#45550=EDGE_CURVE('',#34909,#34910,#4444,.T.);
#45551=EDGE_CURVE('',#34910,#34911,#4445,.T.);
#45552=EDGE_CURVE('',#34911,#34906,#4446,.T.);
#45553=EDGE_CURVE('',#34912,#34910,#4447,.T.);
#45554=EDGE_CURVE('',#34909,#34912,#22913,.T.);
#45555=EDGE_CURVE('',#34913,#34748,#8139,.T.);
#45556=EDGE_CURVE('',#34913,#34914,#22914,.T.);
#45557=EDGE_CURVE('',#34914,#34749,#8140,.T.);
#45558=EDGE_CURVE('',#34914,#34915,#28503,.T.);
#45559=EDGE_CURVE('',#34915,#34750,#8141,.T.);
#45560=EDGE_CURVE('',#34762,#34916,#4448,.T.);
#45561=EDGE_CURVE('',#34750,#34603,#8142,.T.);
#45562=EDGE_CURVE('',#34915,#34917,#8143,.T.);
#45563=EDGE_CURVE('',#34917,#34916,#4449,.T.);
#45564=EDGE_CURVE('',#34917,#34918,#8144,.T.);
#45565=EDGE_CURVE('',#34918,#34919,#8145,.T.);
#45566=EDGE_CURVE('',#34920,#34919,#4450,.T.);
#45567=EDGE_CURVE('',#34920,#34752,#4451,.T.);
#45568=EDGE_CURVE('',#34916,#34611,#8146,.T.);
#45569=EDGE_CURVE('',#34920,#34921,#28504,.T.);
#45570=EDGE_CURVE('',#34921,#34608,#8147,.T.);
#45571=EDGE_CURVE('',#34921,#34922,#22915,.T.);
#45572=EDGE_CURVE('',#34922,#34769,#8148,.T.);
#45573=EDGE_CURVE('',#34922,#34923,#4452,.T.);
#45574=EDGE_CURVE('',#34923,#34924,#4453,.T.);
#45575=EDGE_CURVE('',#34924,#34767,#28505,.T.);
#45576=EDGE_CURVE('',#34925,#34606,#28506,.T.);
#45577=EDGE_CURVE('',#34926,#34925,#8149,.T.);
#45578=EDGE_CURVE('',#34926,#34927,#28507,.T.);
#45579=EDGE_CURVE('',#34927,#34607,#4454,.T.);
#45580=EDGE_CURVE('',#34928,#34929,#28508,.T.);
#45581=EDGE_CURVE('',#34929,#34764,#4455,.T.);
#45582=EDGE_CURVE('',#34927,#34928,#4456,.T.);
#45583=EDGE_CURVE('',#34929,#34930,#28509,.T.);
#45584=EDGE_CURVE('',#34930,#34931,#4457,.T.);
#45585=EDGE_CURVE('',#34932,#34931,#4458,.T.);
#45586=EDGE_CURVE('',#34932,#34764,#8150,.T.);
#45587=EDGE_CURVE('',#34933,#34934,#8151,.T.);
#45588=EDGE_CURVE('',#34934,#34935,#8152,.T.);
#45589=EDGE_CURVE('',#34935,#34936,#8153,.T.);
#45590=EDGE_CURVE('',#34936,#34933,#8154,.T.);
#45591=EDGE_CURVE('',#34937,#34938,#8155,.T.);
#45592=EDGE_CURVE('',#34938,#34939,#8156,.T.);
#45593=EDGE_CURVE('',#34939,#34940,#8157,.T.);
#45594=EDGE_CURVE('',#34940,#34937,#8158,.T.);
#45595=EDGE_CURVE('',#34842,#34941,#8159,.T.);
#45596=EDGE_CURVE('',#34941,#34942,#8160,.T.);
#45597=EDGE_CURVE('',#34942,#34536,#8161,.T.);
#45598=EDGE_CURVE('',#34533,#34943,#8162,.T.);
#45599=EDGE_CURVE('',#34943,#34753,#22916,.T.);
#45600=EDGE_CURVE('',#34944,#34754,#22917,.T.);
#45601=EDGE_CURVE('',#34944,#34945,#8163,.T.);
#45602=EDGE_CURVE('',#34945,#34755,#22918,.T.);
#45603=EDGE_CURVE('',#34946,#34756,#4459,.T.);
#45604=EDGE_CURVE('',#34945,#34946,#8164,.T.);
#45605=EDGE_CURVE('',#34946,#34947,#22919,.T.);
#45606=EDGE_CURVE('',#34757,#34947,#22920,.T.);
#45607=EDGE_CURVE('',#34948,#34949,#22921,.T.);
#45608=EDGE_CURVE('',#34950,#34949,#8165,.T.);
#45609=EDGE_CURVE('',#34950,#34951,#22922,.T.);
#45610=EDGE_CURVE('',#34948,#34951,#8166,.T.);
#45611=EDGE_CURVE('',#34934,#34759,#8167,.T.);
#45612=EDGE_CURVE('',#34537,#34952,#4460,.T.);
#45613=EDGE_CURVE('',#34952,#34935,#8168,.T.);
#45614=EDGE_CURVE('',#34953,#34954,#4461,.T.);
#45615=EDGE_CURVE('',#34953,#34760,#4462,.T.);
#45616=EDGE_CURVE('',#34759,#34954,#22923,.T.);
#45617=EDGE_CURVE('',#34930,#34538,#8169,.F.);
#45618=EDGE_CURVE('',#34758,#34931,#8170,.T.);
#45619=EDGE_CURVE('',#34955,#34765,#8171,.T.);
#45620=EDGE_CURVE('',#34932,#34955,#4463,.T.);
#45621=EDGE_CURVE('',#34955,#34956,#8172,.T.);
#45622=EDGE_CURVE('',#34956,#34785,#22924,.T.);
#45623=EDGE_CURVE('',#34610,#34761,#8173,.T.);
#45624=EDGE_CURVE('',#34772,#34771,#8174,.T.);
#45625=EDGE_CURVE('',#34770,#34540,#8175,.T.);
#45626=EDGE_CURVE('',#34957,#34957,#8176,.T.);
#45627=EDGE_CURVE('',#34958,#34786,#22925,.T.);
#45628=EDGE_CURVE('',#34956,#34958,#22926,.T.);
#45629=EDGE_CURVE('',#34958,#34959,#8177,.T.);
#45630=EDGE_CURVE('',#34959,#34787,#22927,.T.);
#45631=EDGE_CURVE('',#34959,#34960,#22928,.T.);
#45632=EDGE_CURVE('',#34960,#34773,#22929,.T.);
#45633=EDGE_CURVE('',#34779,#34788,#22930,.T.);
#45634=EDGE_CURVE('',#34960,#34961,#8178,.T.);
#45635=EDGE_CURVE('',#34961,#34774,#22931,.T.);
#45636=EDGE_CURVE('',#34961,#34962,#22932,.T.);
#45637=EDGE_CURVE('',#34962,#34963,#22933,.T.);
#45638=EDGE_CURVE('',#34963,#34964,#22934,.T.);
#45639=EDGE_CURVE('',#34964,#34780,#22935,.T.);
#45640=EDGE_CURVE('',#34965,#34966,#22936,.T.);
#45641=EDGE_CURVE('',#34966,#34967,#22937,.T.);
#45642=EDGE_CURVE('',#34968,#34967,#22938,.T.);
#45643=EDGE_CURVE('',#34968,#34965,#22939,.T.);
#45644=EDGE_CURVE('',#34965,#34963,#8179,.T.);
#45645=EDGE_CURVE('',#34962,#34966,#8180,.T.);
#45646=EDGE_CURVE('',#34792,#34969,#22940,.T.);
#45647=EDGE_CURVE('',#34969,#34970,#8181,.T.);
#45648=EDGE_CURVE('',#34970,#34793,#22941,.T.);
#45649=EDGE_CURVE('',#34970,#34971,#22942,.T.);
#45650=EDGE_CURVE('',#34971,#34801,#22943,.T.);
#45651=EDGE_CURVE('',#34819,#34800,#22944,.T.);
#45652=EDGE_CURVE('',#34971,#34972,#8182,.T.);
#45653=EDGE_CURVE('',#34972,#34796,#22945,.T.);
#45654=EDGE_CURVE('',#34972,#34973,#22946,.T.);
#45655=EDGE_CURVE('',#34973,#34797,#22947,.T.);
#45656=EDGE_CURVE('',#34973,#34974,#8183,.T.);
#45657=EDGE_CURVE('',#34974,#34815,#22948,.T.);
#45658=EDGE_CURVE('',#34975,#34976,#8184,.T.);
#45659=EDGE_CURVE('',#34976,#34977,#28510,.T.);
#45660=EDGE_CURVE('',#34977,#34978,#28511,.T.);
#45661=EDGE_CURVE('',#34975,#34978,#4464,.T.);
#45662=EDGE_CURVE('',#34979,#34980,#22949,.T.);
#45663=EDGE_CURVE('',#34981,#34980,#22950,.T.);
#45664=EDGE_CURVE('',#34981,#34982,#22951,.T.);
#45665=EDGE_CURVE('',#34982,#34979,#22952,.T.);
#45666=EDGE_CURVE('',#34983,#34979,#8185,.T.);
#45667=EDGE_CURVE('',#34982,#34984,#8186,.T.);
#45668=EDGE_CURVE('',#34984,#34983,#22953,.T.);
#45669=EDGE_CURVE('',#34985,#34983,#22954,.T.);
#45670=EDGE_CURVE('',#34984,#34969,#22955,.T.);
#45671=EDGE_CURVE('',#34985,#34818,#22956,.T.);
#45672=EDGE_CURVE('',#34986,#34911,#22957,.T.);
#45673=EDGE_CURVE('',#34910,#34986,#4465,.T.);
#45674=EDGE_CURVE('',#34912,#34977,#28512,.T.);
#45675=EDGE_CURVE('',#34976,#34986,#8187,.T.);
#45676=EDGE_CURVE('',#34907,#34987,#22958,.T.);
#45677=EDGE_CURVE('',#34987,#34988,#4466,.T.);
#45678=EDGE_CURVE('',#34988,#34908,#22959,.T.);
#45679=EDGE_CURVE('',#34989,#34990,#4467,.T.);
#45680=EDGE_CURVE('',#34989,#34907,#22960,.T.);
#45681=EDGE_CURVE('',#34906,#34990,#22961,.T.);
#45682=EDGE_CURVE('',#34987,#34991,#300,.T.);
#45683=EDGE_CURVE('',#34991,#34992,#8188,.F.);
#45684=EDGE_CURVE('',#34992,#34988,#4468,.T.);
#45685=EDGE_CURVE('',#34902,#34993,#8189,.T.);
#45686=EDGE_CURVE('',#34993,#34994,#4469,.T.);
#45687=EDGE_CURVE('',#34994,#34903,#4470,.T.);
#45688=EDGE_CURVE('',#34995,#34996,#4471,.T.);
#45689=EDGE_CURVE('',#34995,#34902,#22962,.T.);
#45690=EDGE_CURVE('',#34901,#34996,#4472,.T.);
#45691=EDGE_CURVE('',#34993,#34997,#8190,.T.);
#45692=EDGE_CURVE('',#34997,#34899,#4473,.T.);
#45693=EDGE_CURVE('',#34898,#34994,#4474,.T.);
#45694=EDGE_CURVE('',#34997,#34517,#22963,.T.);
#45695=EDGE_CURVE('',#34513,#34998,#4475,.T.);
#45696=EDGE_CURVE('',#34998,#34663,#8191,.T.);
#45697=EDGE_CURVE('',#34998,#34823,#8192,.T.);
#45698=EDGE_CURVE('',#34999,#35000,#8193,.T.);
#45699=EDGE_CURVE('',#34999,#34824,#22964,.T.);
#45700=EDGE_CURVE('',#34823,#35000,#22965,.T.);
#45701=EDGE_CURVE('',#34999,#34575,#22966,.T.);
#45702=EDGE_CURVE('',#34673,#34829,#22967,.T.);
#45703=EDGE_CURVE('',#34575,#35001,#28513,.T.);
#45704=EDGE_CURVE('',#35001,#35002,#4476,.T.);
#45705=EDGE_CURVE('',#35002,#34577,#8194,.T.);
#45706=EDGE_CURVE('',#34686,#34838,#22968,.T.);
#45707=EDGE_CURVE('',#34837,#35003,#22969,.T.);
#45708=EDGE_CURVE('',#35003,#34836,#22970,.T.);
#45709=EDGE_CURVE('',#34941,#35004,#8195,.T.);
#45710=EDGE_CURVE('',#35004,#35005,#4477,.T.);
#45711=EDGE_CURVE('',#35005,#34942,#28514,.T.);
#45712=EDGE_CURVE('',#35003,#35006,#8196,.T.);
#45713=EDGE_CURVE('',#35006,#34941,#22971,.T.);
#45714=EDGE_CURVE('',#35004,#35007,#8197,.T.);
#45715=EDGE_CURVE('',#35007,#35008,#28515,.T.);
#45716=EDGE_CURVE('',#35008,#35005,#28516,.T.);
#45717=EDGE_CURVE('',#35007,#34937,#8198,.T.);
#45718=EDGE_CURVE('',#34940,#35008,#28517,.T.);
#45719=EDGE_CURVE('',#35009,#35010,#8199,.T.);
#45720=EDGE_CURVE('',#35009,#34938,#22972,.T.);
#45721=EDGE_CURVE('',#34937,#35010,#22973,.T.);
#45722=EDGE_CURVE('',#35011,#35012,#8200,.T.);
#45723=EDGE_CURVE('',#35011,#35013,#8201,.T.);
#45724=EDGE_CURVE('',#35014,#35013,#8202,.T.);
#45725=EDGE_CURVE('',#35014,#35015,#8203,.T.);
#45726=EDGE_CURVE('',#35015,#35012,#8204,.T.);
#45727=EDGE_CURVE('',#35014,#34933,#22974,.T.);
#45728=EDGE_CURVE('',#34936,#35015,#22975,.T.);
#45729=EDGE_CURVE('',#35016,#35017,#8205,.T.);
#45730=EDGE_CURVE('',#35016,#34934,#4478,.T.);
#45731=EDGE_CURVE('',#34933,#35017,#22976,.T.);
#45732=EDGE_CURVE('',#34847,#35018,#8206,.T.);
#45733=EDGE_CURVE('',#34846,#35019,#8207,.T.);
#45734=EDGE_CURVE('',#35019,#35018,#4479,.T.);
#45735=EDGE_CURVE('',#35020,#35021,#8208,.T.);
#45736=EDGE_CURVE('',#35020,#35022,#22977,.T.);
#45737=EDGE_CURVE('',#35022,#35023,#8209,.T.);
#45738=EDGE_CURVE('',#35023,#35021,#22978,.T.);
#45739=EDGE_CURVE('',#35024,#34845,#8210,.T.);
#45740=EDGE_CURVE('',#35024,#35023,#8211,.T.);
#45741=EDGE_CURVE('',#35022,#35019,#8212,.T.);
#45742=EDGE_CURVE('',#35025,#35026,#8213,.T.);
#45743=EDGE_CURVE('',#35025,#35027,#22979,.T.);
#45744=EDGE_CURVE('',#35027,#35028,#8214,.T.);
#45745=EDGE_CURVE('',#35028,#35026,#22980,.T.);
#45746=EDGE_CURVE('',#35029,#35030,#8215,.T.);
#45747=EDGE_CURVE('',#35029,#35031,#22981,.T.);
#45748=EDGE_CURVE('',#35031,#35032,#8216,.T.);
#45749=EDGE_CURVE('',#35032,#35030,#22982,.T.);
#45750=EDGE_CURVE('',#35027,#35032,#8217,.T.);
#45751=EDGE_CURVE('',#35031,#35033,#8218,.T.);
#45752=EDGE_CURVE('',#35033,#35034,#8219,.F.);
#45753=EDGE_CURVE('',#35035,#35034,#8220,.T.);
#45754=EDGE_CURVE('',#35036,#35035,#8221,.T.);
#45755=EDGE_CURVE('',#35036,#35028,#22983,.T.);
#45756=EDGE_CURVE('',#35037,#34848,#8222,.T.);
#45757=EDGE_CURVE('',#35037,#35038,#22984,.T.);
#45758=EDGE_CURVE('',#35038,#34849,#8223,.T.);
#45759=EDGE_CURVE('',#35039,#35040,#8224,.T.);
#45760=EDGE_CURVE('',#35039,#35041,#22985,.T.);
#45761=EDGE_CURVE('',#35041,#35042,#8225,.T.);
#45762=EDGE_CURVE('',#35042,#35040,#22986,.T.);
#45763=EDGE_CURVE('',#35043,#35044,#8226,.T.);
#45764=EDGE_CURVE('',#35043,#35045,#22987,.T.);
#45765=EDGE_CURVE('',#35045,#35046,#8227,.T.);
#45766=EDGE_CURVE('',#35046,#35044,#22988,.T.);
#45767=EDGE_CURVE('',#35038,#35046,#22989,.T.);
#45768=EDGE_CURVE('',#35045,#35042,#8228,.T.);
#45769=EDGE_CURVE('',#35041,#35047,#8229,.T.);
#45770=EDGE_CURVE('',#34850,#35047,#8230,.T.);
#45771=EDGE_CURVE('',#35048,#34948,#8231,.T.);
#45772=EDGE_CURVE('',#35048,#35049,#22990,.T.);
#45773=EDGE_CURVE('',#34949,#35049,#8232,.T.);
#45774=EDGE_CURVE('',#35016,#34954,#8233,.T.);
#45775=EDGE_CURVE('',#34953,#34967,#8234,.T.);
#45776=EDGE_CURVE('',#34968,#35050,#8235,.T.);
#45777=EDGE_CURVE('',#35050,#35051,#4480,.T.);
#45778=EDGE_CURVE('',#34964,#35051,#8236,.T.);
#45779=EDGE_CURVE('',#34981,#35052,#8237,.T.);
#45780=EDGE_CURVE('',#35052,#34976,#4481,.T.);
#45781=EDGE_CURVE('',#34974,#34975,#4482,.T.);
#45782=EDGE_CURVE('',#35052,#34990,#8238,.T.);
#45783=EDGE_CURVE('',#34989,#35053,#22991,.T.);
#45784=EDGE_CURVE('',#35053,#34987,#22992,.T.);
#45785=EDGE_CURVE('',#35053,#35054,#4483,.T.);
#45786=EDGE_CURVE('',#35054,#34991,#22993,.T.);
#45787=EDGE_CURVE('',#35054,#34996,#22994,.T.);
#45788=EDGE_CURVE('',#34991,#34901,#22995,.T.);
#45789=EDGE_CURVE('',#34995,#35055,#8239,.T.);
#45790=EDGE_CURVE('',#35055,#34993,#4484,.T.);
#45791=EDGE_CURVE('',#35055,#35056,#8240,.T.);
#45792=EDGE_CURVE('',#35056,#35000,#4485,.T.);
#45793=EDGE_CURVE('',#35057,#35058,#4486,.T.);
#45794=EDGE_CURVE('',#35058,#34999,#28518,.T.);
#45795=EDGE_CURVE('',#35056,#35057,#4487,.T.);
#45796=EDGE_CURVE('',#35059,#34681,#8241,.T.);
#45797=EDGE_CURVE('',#35002,#35059,#22996,.T.);
#45798=EDGE_CURVE('',#35059,#35060,#8242,.T.);
#45799=EDGE_CURVE('',#35060,#34837,#8243,.T.);
#45800=EDGE_CURVE('',#35060,#35061,#22997,.T.);
#45801=EDGE_CURVE('',#35061,#35003,#4488,.T.);
#45802=EDGE_CURVE('',#35062,#35006,#4489,.T.);
#45803=EDGE_CURVE('',#35061,#35062,#4490,.T.);
#45804=EDGE_CURVE('',#35062,#35063,#8244,.T.);
#45805=EDGE_CURVE('',#35063,#35004,#4491,.T.);
#45806=EDGE_CURVE('',#35063,#35064,#8245,.T.);
#45807=EDGE_CURVE('',#35064,#35007,#4492,.T.);
#45808=EDGE_CURVE('',#35064,#35010,#8246,.T.);
#45809=EDGE_CURVE('',#35009,#35065,#22998,.T.);
#45810=EDGE_CURVE('',#35065,#35011,#22999,.T.);
#45811=EDGE_CURVE('',#34938,#35011,#23000,.T.);
#45812=EDGE_CURVE('',#35065,#35066,#8247,.T.);
#45813=EDGE_CURVE('',#35066,#35014,#23001,.T.);
#45814=EDGE_CURVE('',#35066,#35017,#23002,.T.);
#45815=EDGE_CURVE('',#35067,#35024,#23003,.T.);
#45816=EDGE_CURVE('',#35067,#35021,#8248,.T.);
#45817=EDGE_CURVE('',#35020,#35018,#8249,.T.);
#45818=EDGE_CURVE('',#35068,#35036,#23004,.T.);
#45819=EDGE_CURVE('',#35068,#35026,#23005,.T.);
#45820=EDGE_CURVE('',#35025,#35030,#8250,.T.);
#45821=EDGE_CURVE('',#35033,#35069,#23006,.T.);
#45822=EDGE_CURVE('',#35029,#35069,#8251,.T.);
#45823=EDGE_CURVE('',#35039,#35070,#8252,.T.);
#45824=EDGE_CURVE('',#35047,#35070,#23007,.T.);
#45825=EDGE_CURVE('',#35037,#35044,#23008,.T.);
#45826=EDGE_CURVE('',#35043,#35040,#8253,.T.);
#45827=EDGE_CURVE('',#35071,#35072,#23009,.T.);
#45828=EDGE_CURVE('',#35072,#35049,#8254,.T.);
#45829=EDGE_CURVE('',#35048,#35071,#8255,.T.);
#45830=EDGE_CURVE('',#35073,#35074,#23010,.T.);
#45831=EDGE_CURVE('',#35073,#35075,#23011,.T.);
#45832=EDGE_CURVE('',#35075,#35076,#23012,.T.);
#45833=EDGE_CURVE('',#35076,#35074,#23013,.T.);
#45834=EDGE_CURVE('',#35077,#35076,#8256,.T.);
#45835=EDGE_CURVE('',#35075,#35078,#8257,.T.);
#45836=EDGE_CURVE('',#35078,#35077,#23014,.T.);
#45837=EDGE_CURVE('',#35057,#35002,#23015,.T.);
#45838=EDGE_CURVE('',#35050,#34980,#8258,.T.);
#45839=EDGE_CURVE('',#35079,#35079,#8259,.T.);
#45840=EDGE_CURVE('',#35080,#35080,#8260,.T.);
#45841=EDGE_CURVE('',#34951,#35074,#8261,.T.);
#45842=EDGE_CURVE('',#35077,#35081,#8262,.T.);
#45843=EDGE_CURVE('',#35081,#35071,#8263,.T.);
#45844=EDGE_CURVE('',#34851,#35070,#8264,.T.);
#45845=EDGE_CURVE('',#35068,#35082,#8265,.T.);
#45846=EDGE_CURVE('',#35082,#35083,#8266,.F.);
#45847=EDGE_CURVE('',#35083,#35069,#8267,.F.);
#45848=EDGE_CURVE('',#35067,#34844,#8268,.T.);
#45849=EDGE_CURVE('',#35081,#35084,#23016,.T.);
#45850=EDGE_CURVE('',#35084,#35072,#8269,.T.);
#45851=EDGE_CURVE('',#35073,#34950,#8270,.T.);
#45852=EDGE_CURVE('',#35084,#35078,#8271,.T.);
#45853=EDGE_CURVE('',#34679,#34598,#4493,.T.);
#45854=EDGE_CURVE('',#34597,#34900,#4494,.F.);
#45855=EDGE_CURVE('',#35034,#35083,#23017,.T.);
#45856=EDGE_CURVE('',#35082,#35035,#23018,.T.);
#45857=EDGE_CURVE('',#34877,#34880,#8272,.T.);
#45858=EDGE_CURVE('',#34879,#34882,#8273,.T.);
#45859=EDGE_CURVE('',#34886,#34889,#8274,.T.);
#45860=EDGE_CURVE('',#34876,#34878,#8275,.T.);
#45861=EDGE_CURVE('',#34885,#34887,#8276,.T.);
#45862=EDGE_CURVE('',#34892,#34894,#8277,.T.);
#45863=EDGE_CURVE('',#34853,#34947,#8278,.F.);
#45864=EDGE_CURVE('',#34857,#34859,#8279,.T.);
#45865=EDGE_CURVE('',#34863,#34865,#8280,.T.);
#45866=EDGE_CURVE('',#34870,#34872,#8281,.T.);
#45867=EDGE_CURVE('',#34893,#34896,#8282,.T.);
#45868=EDGE_CURVE('',#34895,#34897,#8283,.T.);
#45869=EDGE_CURVE('',#34923,#34926,#23019,.T.);
#45870=EDGE_CURVE('',#34943,#34944,#8284,.T.);
#45871=EDGE_CURVE('',#35085,#35085,#8285,.T.);
#45872=EDGE_CURVE('',#35085,#34957,#23020,.T.);
#45873=EDGE_CURVE('',#34904,#34992,#23021,.T.);
#45874=EDGE_CURVE('',#35012,#34939,#23022,.T.);
#45875=EDGE_CURVE('',#35051,#34985,#8286,.F.);
#45876=EDGE_CURVE('',#35086,#35086,#8287,.T.);
#45877=EDGE_CURVE('',#35086,#35080,#23023,.T.);
#45878=EDGE_CURVE('',#35087,#35087,#8288,.T.);
#45879=EDGE_CURVE('',#35087,#35079,#23024,.T.);
#45880=EDGE_CURVE('',#34791,#35088,#23025,.T.);
#45881=EDGE_CURVE('',#35088,#34809,#23026,.T.);
#45882=EDGE_CURVE('',#35088,#35089,#23027,.T.);
#45883=EDGE_CURVE('',#34813,#35089,#23028,.T.);
#45884=EDGE_CURVE('',#35089,#35090,#23029,.T.);
#45885=EDGE_CURVE('',#34812,#35090,#23030,.T.);
#45886=EDGE_CURVE('',#35090,#35091,#23031,.T.);
#45887=EDGE_CURVE('',#35091,#34975,#4495,.T.);
#45888=EDGE_CURVE('',#35091,#35092,#8289,.T.);
#45889=EDGE_CURVE('',#34978,#35092,#4496,.T.);
#45890=EDGE_CURVE('',#35092,#35093,#23032,.T.);
#45891=EDGE_CURVE('',#35093,#34884,#23033,.T.);
#45892=EDGE_CURVE('',#34881,#34913,#23034,.T.);
#45893=EDGE_CURVE('',#35093,#34705,#23035,.T.);
#45894=EDGE_CURVE('',#35094,#35095,#23036,.T.);
#45895=EDGE_CURVE('',#35096,#35094,#23037,.T.);
#45896=EDGE_CURVE('',#35097,#35096,#23038,.T.);
#45897=EDGE_CURVE('',#35095,#35097,#23039,.T.);
#45898=EDGE_CURVE('',#35098,#35099,#23040,.T.);
#45899=EDGE_CURVE('',#35099,#35100,#23041,.T.);
#45900=EDGE_CURVE('',#35101,#35100,#23042,.T.);
#45901=EDGE_CURVE('',#35098,#35101,#23043,.T.);
#45902=EDGE_CURVE('',#35102,#35103,#23044,.T.);
#45903=EDGE_CURVE('',#35104,#35103,#23045,.T.);
#45904=EDGE_CURVE('',#35105,#35104,#23046,.T.);
#45905=EDGE_CURVE('',#35102,#35105,#23047,.T.);
#45906=EDGE_CURVE('',#35106,#35104,#23048,.T.);
#45907=EDGE_CURVE('',#35107,#35106,#23049,.T.);
#45908=EDGE_CURVE('',#35107,#35105,#23050,.T.);
#45909=EDGE_CURVE('',#35108,#35109,#23051,.T.);
#45910=EDGE_CURVE('',#35110,#35108,#4497,.T.);
#45911=EDGE_CURVE('',#35111,#35110,#23052,.T.);
#45912=EDGE_CURVE('',#35109,#35111,#23053,.T.);
#45913=EDGE_CURVE('',#35112,#35113,#23054,.T.);
#45914=EDGE_CURVE('',#35114,#35112,#23055,.T.);
#45915=EDGE_CURVE('',#35115,#35114,#4498,.T.);
#45916=EDGE_CURVE('',#35115,#35113,#23056,.T.);
#45917=EDGE_CURVE('',#35116,#35112,#23057,.T.);
#45918=EDGE_CURVE('',#35116,#35117,#23058,.T.);
#45919=EDGE_CURVE('',#35117,#35118,#8290,.T.);
#45920=EDGE_CURVE('',#35118,#35119,#23059,.T.);
#45921=EDGE_CURVE('',#35119,#35114,#8291,.T.);
#45922=EDGE_CURVE('',#35120,#35116,#23060,.T.);
#45923=EDGE_CURVE('',#35120,#35121,#23061,.T.);
#45924=EDGE_CURVE('',#35121,#35117,#23062,.T.);
#45925=EDGE_CURVE('',#35113,#35122,#23063,.T.);
#45926=EDGE_CURVE('',#35123,#35115,#8292,.T.);
#45927=EDGE_CURVE('',#35124,#35123,#23064,.T.);
#45928=EDGE_CURVE('',#35121,#35124,#8293,.T.);
#45929=EDGE_CURVE('',#35125,#35120,#23065,.T.);
#45930=EDGE_CURVE('',#35126,#35125,#23066,.T.);
#45931=EDGE_CURVE('',#35127,#35126,#23067,.T.);
#45932=EDGE_CURVE('',#35122,#35127,#4499,.T.);
#45933=EDGE_CURVE('',#35128,#35129,#23068,.T.);
#45934=EDGE_CURVE('',#35129,#35130,#4500,.T.);
#45935=EDGE_CURVE('',#35103,#35130,#23069,.T.);
#45936=EDGE_CURVE('',#35128,#35102,#23070,.T.);
#45937=EDGE_CURVE('',#35109,#35131,#23071,.T.);
#45938=EDGE_CURVE('',#35132,#35131,#23072,.T.);
#45939=EDGE_CURVE('',#35133,#35132,#8294,.T.);
#45940=EDGE_CURVE('',#35134,#35133,#23073,.T.);
#45941=EDGE_CURVE('',#35106,#35134,#8295,.T.);
#45942=EDGE_CURVE('',#35130,#35125,#8296,.T.);
#45943=EDGE_CURVE('',#35122,#35108,#8297,.T.);
#45944=EDGE_CURVE('',#35135,#35099,#23074,.T.);
#45945=EDGE_CURVE('',#35135,#35136,#23075,.T.);
#45946=EDGE_CURVE('',#35100,#35136,#23076,.T.);
#45947=EDGE_CURVE('',#35128,#35137,#23077,.T.);
#45948=EDGE_CURVE('',#35138,#35137,#23078,.T.);
#45949=EDGE_CURVE('',#35100,#35138,#23079,.T.);
#45950=EDGE_CURVE('',#35139,#35136,#23080,.T.);
#45951=EDGE_CURVE('',#35140,#35139,#28519,.T.);
#45952=EDGE_CURVE('',#35141,#35140,#23081,.T.);
#45953=EDGE_CURVE('',#35142,#35141,#28520,.T.);
#45954=EDGE_CURVE('',#35143,#35142,#23082,.T.);
#45955=EDGE_CURVE('',#35143,#35144,#23083,.T.);
#45956=EDGE_CURVE('',#35111,#35144,#23084,.T.);
#45957=EDGE_CURVE('',#35127,#35110,#8298,.T.);
#45958=EDGE_CURVE('',#35126,#35129,#8299,.T.);
#45959=EDGE_CURVE('',#35145,#35098,#28521,.T.);
#45960=EDGE_CURVE('',#35146,#35145,#23085,.T.);
#45961=EDGE_CURVE('',#35094,#35146,#28522,.T.);
#45962=EDGE_CURVE('',#35147,#35095,#23086,.T.);
#45963=EDGE_CURVE('',#35147,#35148,#23087,.T.);
#45964=EDGE_CURVE('',#35148,#35149,#28523,.T.);
#45965=EDGE_CURVE('',#35149,#35150,#23088,.T.);
#45966=EDGE_CURVE('',#35150,#35151,#28524,.T.);
#45967=EDGE_CURVE('',#35151,#35135,#23089,.T.);
#45968=EDGE_CURVE('',#35123,#35119,#23090,.T.);
#45969=EDGE_CURVE('',#35124,#35118,#23091,.T.);
#45970=EDGE_CURVE('',#35139,#35151,#23092,.T.);
#45971=EDGE_CURVE('',#35140,#35150,#23093,.T.);
#45972=EDGE_CURVE('',#35141,#35149,#23094,.T.);
#45973=EDGE_CURVE('',#35142,#35148,#23095,.T.);
#45974=EDGE_CURVE('',#35143,#35147,#23096,.T.);
#45975=EDGE_CURVE('',#35097,#35143,#23097,.T.);
#45976=EDGE_CURVE('',#35144,#35131,#23098,.T.);
#45977=EDGE_CURVE('',#35134,#35152,#23099,.T.);
#45978=EDGE_CURVE('',#35107,#35152,#8300,.T.);
#45979=EDGE_CURVE('',#35153,#35145,#23100,.T.);
#45980=EDGE_CURVE('',#35154,#35153,#23101,.T.);
#45981=EDGE_CURVE('',#35146,#35154,#23102,.T.);
#45982=EDGE_CURVE('',#35153,#35101,#28525,.T.);
#45983=EDGE_CURVE('',#35155,#35152,#23103,.T.);
#45984=EDGE_CURVE('',#35155,#35156,#8301,.T.);
#45985=EDGE_CURVE('',#35144,#35156,#23104,.T.);
#45986=EDGE_CURVE('',#35154,#35096,#28526,.T.);
#45987=EDGE_CURVE('',#35132,#35156,#23105,.T.);
#45988=EDGE_CURVE('',#35155,#35133,#23106,.T.);
#45989=EDGE_CURVE('',#35157,#35158,#23107,.F.);
#45990=EDGE_CURVE('',#35158,#35159,#23108,.T.);
#45991=EDGE_CURVE('',#35159,#35160,#8302,.T.);
#45992=EDGE_CURVE('',#35160,#35161,#8303,.T.);
#45993=EDGE_CURVE('',#35161,#35162,#8304,.T.);
#45994=EDGE_CURVE('',#35162,#35163,#8305,.T.);
#45995=EDGE_CURVE('',#35164,#35163,#23109,.T.);
#45996=EDGE_CURVE('',#35164,#35165,#23110,.F.);
#45997=EDGE_CURVE('',#35165,#35157,#23111,.F.);
#45998=EDGE_CURVE('',#35166,#35164,#23112,.F.);
#45999=EDGE_CURVE('',#35163,#35167,#8306,.T.);
#46000=EDGE_CURVE('',#35166,#35167,#23113,.T.);
#46001=EDGE_CURVE('',#35168,#35166,#23114,.F.);
#46002=EDGE_CURVE('',#35167,#35169,#8307,.T.);
#46003=EDGE_CURVE('',#35169,#35170,#8308,.T.);
#46004=EDGE_CURVE('',#35170,#35171,#8309,.T.);
#46005=EDGE_CURVE('',#35172,#35171,#23115,.T.);
#46006=EDGE_CURVE('',#35172,#35173,#23116,.F.);
#46007=EDGE_CURVE('',#35173,#35168,#23117,.F.);
#46008=EDGE_CURVE('',#35158,#35172,#23118,.F.);
#46009=EDGE_CURVE('',#35171,#35159,#8310,.T.);
#46010=EDGE_CURVE('',#35174,#35174,#8311,.T.);
#46011=EDGE_CURVE('',#35174,#35161,#23119,.T.);
#46012=EDGE_CURVE('',#35175,#35175,#8312,.T.);
#46013=EDGE_CURVE('',#35175,#35176,#23120,.T.);
#46014=EDGE_CURVE('',#35176,#35177,#8313,.T.);
#46015=EDGE_CURVE('',#35177,#35178,#8314,.T.);
#46016=EDGE_CURVE('',#35178,#35179,#8315,.T.);
#46017=EDGE_CURVE('',#35179,#35180,#8316,.T.);
#46018=EDGE_CURVE('',#35180,#35176,#8317,.T.);
#46019=EDGE_CURVE('',#35181,#35182,#4501,.T.);
#46020=EDGE_CURVE('',#35182,#35183,#4502,.T.);
#46021=EDGE_CURVE('',#35183,#35184,#4503,.T.);
#46022=EDGE_CURVE('',#35184,#35185,#4504,.T.);
#46023=EDGE_CURVE('',#35185,#35186,#4505,.T.);
#46024=EDGE_CURVE('',#35186,#35187,#4506,.T.);
#46025=EDGE_CURVE('',#35187,#35188,#4507,.T.);
#46026=EDGE_CURVE('',#35188,#35189,#4508,.T.);
#46027=EDGE_CURVE('',#35189,#35190,#4509,.T.);
#46028=EDGE_CURVE('',#35190,#35191,#4510,.T.);
#46029=EDGE_CURVE('',#35191,#35192,#4511,.T.);
#46030=EDGE_CURVE('',#35192,#35193,#4512,.T.);
#46031=EDGE_CURVE('',#35193,#35181,#4513,.T.);
#46032=EDGE_CURVE('',#35181,#35176,#23121,.T.);
#46033=EDGE_CURVE('',#35194,#35195,#8318,.T.);
#46034=EDGE_CURVE('',#35194,#35196,#23122,.T.);
#46035=EDGE_CURVE('',#35197,#35196,#8319,.T.);
#46036=EDGE_CURVE('',#35197,#35198,#23123,.T.);
#46037=EDGE_CURVE('',#35199,#35198,#8320,.T.);
#46038=EDGE_CURVE('',#35199,#35200,#23124,.T.);
#46039=EDGE_CURVE('',#35201,#35200,#8321,.T.);
#46040=EDGE_CURVE('',#35201,#35195,#23125,.T.);
#46041=EDGE_CURVE('',#35202,#35203,#23126,.T.);
#46042=EDGE_CURVE('',#35204,#35202,#8322,.T.);
#46043=EDGE_CURVE('',#35205,#35204,#23127,.T.);
#46044=EDGE_CURVE('',#35206,#35205,#8323,.T.);
#46045=EDGE_CURVE('',#35207,#35206,#23128,.T.);
#46046=EDGE_CURVE('',#35208,#35207,#8324,.T.);
#46047=EDGE_CURVE('',#35209,#35208,#23129,.T.);
#46048=EDGE_CURVE('',#35203,#35209,#8325,.T.);
#46049=EDGE_CURVE('',#35210,#35211,#8326,.T.);
#46050=EDGE_CURVE('',#35212,#35210,#23130,.T.);
#46051=EDGE_CURVE('',#35213,#35212,#8327,.T.);
#46052=EDGE_CURVE('',#35214,#35213,#23131,.T.);
#46053=EDGE_CURVE('',#35215,#35214,#8328,.T.);
#46054=EDGE_CURVE('',#35216,#35215,#23132,.T.);
#46055=EDGE_CURVE('',#35217,#35216,#8329,.T.);
#46056=EDGE_CURVE('',#35211,#35217,#23133,.T.);
#46057=EDGE_CURVE('',#35218,#35219,#23134,.T.);
#46058=EDGE_CURVE('',#35220,#35219,#8330,.T.);
#46059=EDGE_CURVE('',#35220,#35221,#23135,.T.);
#46060=EDGE_CURVE('',#35222,#35221,#8331,.T.);
#46061=EDGE_CURVE('',#35222,#35223,#23136,.T.);
#46062=EDGE_CURVE('',#35224,#35223,#8332,.T.);
#46063=EDGE_CURVE('',#35224,#35225,#23137,.T.);
#46064=EDGE_CURVE('',#35218,#35225,#8333,.T.);
#46065=EDGE_CURVE('',#35211,#35194,#23138,.T.);
#46066=EDGE_CURVE('',#35195,#35210,#23139,.T.);
#46067=EDGE_CURVE('',#35196,#35217,#23140,.T.);
#46068=EDGE_CURVE('',#35216,#35197,#23141,.T.);
#46069=EDGE_CURVE('',#35198,#35215,#23142,.T.);
#46070=EDGE_CURVE('',#35214,#35199,#23143,.T.);
#46071=EDGE_CURVE('',#35200,#35213,#23144,.T.);
#46072=EDGE_CURVE('',#35212,#35201,#23145,.T.);
#46073=EDGE_CURVE('',#35218,#35226,#23146,.T.);
#46074=EDGE_CURVE('',#35227,#35226,#23147,.T.);
#46075=EDGE_CURVE('',#35219,#35227,#23148,.T.);
#46076=EDGE_CURVE('',#35228,#35227,#8334,.T.);
#46077=EDGE_CURVE('',#35220,#35228,#23149,.T.);
#46078=EDGE_CURVE('',#35229,#35228,#23150,.T.);
#46079=EDGE_CURVE('',#35221,#35229,#23151,.T.);
#46080=EDGE_CURVE('',#35230,#35229,#8335,.T.);
#46081=EDGE_CURVE('',#35222,#35230,#23152,.T.);
#46082=EDGE_CURVE('',#35231,#35230,#23153,.T.);
#46083=EDGE_CURVE('',#35223,#35231,#23154,.T.);
#46084=EDGE_CURVE('',#35232,#35231,#8336,.T.);
#46085=EDGE_CURVE('',#35224,#35232,#23155,.T.);
#46086=EDGE_CURVE('',#35233,#35232,#23156,.T.);
#46087=EDGE_CURVE('',#35225,#35233,#23157,.T.);
#46088=EDGE_CURVE('',#35226,#35233,#8337,.T.);
#46089=EDGE_CURVE('',#35234,#35235,#23158,.T.);
#46090=EDGE_CURVE('',#35235,#35236,#23159,.T.);
#46091=EDGE_CURVE('',#35236,#35237,#23160,.T.);
#46092=EDGE_CURVE('',#35237,#35234,#23161,.T.);
#46093=EDGE_CURVE('',#35164,#35234,#23162,.T.);
#46094=EDGE_CURVE('',#35158,#35237,#23163,.F.);
#46095=EDGE_CURVE('',#35235,#35166,#23164,.F.);
#46096=EDGE_CURVE('',#35172,#35236,#23165,.F.);
#46097=EDGE_CURVE('',#35203,#35183,#23166,.T.);
#46098=EDGE_CURVE('',#35202,#35192,#23167,.T.);
#46099=EDGE_CURVE('',#35204,#35191,#23168,.T.);
#46100=EDGE_CURVE('',#35205,#35190,#23169,.T.);
#46101=EDGE_CURVE('',#35206,#35189,#23170,.T.);
#46102=EDGE_CURVE('',#35207,#35186,#23171,.T.);
#46103=EDGE_CURVE('',#35208,#35185,#23172,.T.);
#46104=EDGE_CURVE('',#35209,#35184,#23173,.T.);
#46105=EDGE_CURVE('',#35238,#35238,#8338,.T.);
#46106=EDGE_CURVE('',#35238,#35239,#23174,.T.);
#46107=EDGE_CURVE('',#35239,#35239,#8339,.T.);
#46108=EDGE_CURVE('',#35240,#35240,#8340,.T.);
#46109=EDGE_CURVE('',#35240,#35241,#23175,.T.);
#46110=EDGE_CURVE('',#35241,#35241,#8341,.T.);
#46111=EDGE_CURVE('',#35242,#35242,#8342,.T.);
#46112=EDGE_CURVE('',#35242,#35243,#23176,.T.);
#46113=EDGE_CURVE('',#35243,#35243,#8343,.T.);
#46114=EDGE_CURVE('',#35244,#35245,#4514,.T.);
#46115=EDGE_CURVE('',#35245,#35244,#4515,.T.);
#46116=EDGE_CURVE('',#35246,#35246,#8344,.T.);
#46117=EDGE_CURVE('',#35246,#35242,#23177,.T.);
#46118=EDGE_CURVE('',#35247,#35247,#8345,.T.);
#46119=EDGE_CURVE('',#35247,#35246,#23178,.T.);
#46120=EDGE_CURVE('',#35248,#35249,#4516,.T.);
#46121=EDGE_CURVE('',#35249,#35248,#4517,.T.);
#46122=EDGE_CURVE('',#35250,#35250,#8346,.T.);
#46123=EDGE_CURVE('',#35250,#35247,#23179,.T.);
#46124=EDGE_CURVE('',#35251,#35251,#8347,.T.);
#46125=EDGE_CURVE('',#35251,#35250,#23180,.T.);
#46126=EDGE_CURVE('',#35252,#35252,#8348,.T.);
#46127=EDGE_CURVE('',#35253,#35253,#8349,.T.);
#46128=EDGE_CURVE('',#35253,#35252,#23181,.T.);
#46129=EDGE_CURVE('',#35254,#35254,#8350,.T.);
#46130=EDGE_CURVE('',#35254,#35255,#23182,.T.);
#46131=EDGE_CURVE('',#35255,#35256,#8351,.T.);
#46132=EDGE_CURVE('',#35256,#35257,#23183,.T.);
#46133=EDGE_CURVE('',#35257,#35258,#8352,.T.);
#46134=EDGE_CURVE('',#35258,#35259,#23184,.T.);
#46135=EDGE_CURVE('',#35259,#35255,#8353,.T.);
#46136=EDGE_CURVE('',#35260,#35261,#8354,.T.);
#46137=EDGE_CURVE('',#35262,#35260,#23185,.T.);
#46138=EDGE_CURVE('',#35263,#35262,#23186,.T.);
#46139=EDGE_CURVE('',#35264,#35263,#23187,.T.);
#46140=EDGE_CURVE('',#35261,#35264,#8355,.T.);
#46141=EDGE_CURVE('',#35265,#35266,#8356,.T.);
#46142=EDGE_CURVE('',#35267,#35265,#23188,.T.);
#46143=EDGE_CURVE('',#35268,#35267,#8357,.T.);
#46144=EDGE_CURVE('',#35269,#35268,#8358,.T.);
#46145=EDGE_CURVE('',#35266,#35269,#23189,.T.);
#46146=EDGE_CURVE('',#35270,#35271,#23190,.T.);
#46147=EDGE_CURVE('',#35272,#35271,#23191,.T.);
#46148=EDGE_CURVE('',#35273,#35272,#8359,.T.);
#46149=EDGE_CURVE('',#35270,#35273,#23192,.T.);
#46150=EDGE_CURVE('',#35274,#35274,#8360,.T.);
#46151=EDGE_CURVE('',#35275,#35275,#8361,.T.);
#46152=EDGE_CURVE('',#35276,#35276,#8362,.T.);
#46153=EDGE_CURVE('',#35277,#35277,#8363,.T.);
#46154=EDGE_CURVE('',#35278,#35278,#8364,.T.);
#46155=EDGE_CURVE('',#35279,#35258,#23193,.T.);
#46156=EDGE_CURVE('',#35279,#35280,#23194,.T.);
#46157=EDGE_CURVE('',#35259,#35280,#23195,.T.);
#46158=EDGE_CURVE('',#35270,#35279,#8365,.T.);
#46159=EDGE_CURVE('',#35281,#35257,#23196,.T.);
#46160=EDGE_CURVE('',#35281,#35271,#8366,.T.);
#46161=EDGE_CURVE('',#35256,#35282,#23197,.T.);
#46162=EDGE_CURVE('',#35282,#35281,#23198,.T.);
#46163=EDGE_CURVE('',#35249,#35261,#23199,.T.);
#46164=EDGE_CURVE('',#35264,#35265,#4518,.T.);
#46165=EDGE_CURVE('',#35266,#35260,#4519,.T.);
#46166=EDGE_CURVE('',#35245,#35268,#23200,.T.);
#46167=EDGE_CURVE('',#35267,#35273,#4520,.T.);
#46168=EDGE_CURVE('',#35272,#35269,#4521,.T.);
#46169=EDGE_CURVE('',#35283,#35283,#8367,.T.);
#46170=EDGE_CURVE('',#35280,#35263,#8368,.T.);
#46171=EDGE_CURVE('',#35262,#35282,#8369,.T.);
#46172=EDGE_CURVE('',#35284,#35284,#8370,.T.);
#46173=EDGE_CURVE('',#35285,#35285,#8371,.T.);
#46174=EDGE_CURVE('',#35286,#35286,#8372,.T.);
#46175=EDGE_CURVE('',#35287,#35287,#8373,.T.);
#46176=EDGE_CURVE('',#35278,#35285,#23201,.T.);
#46177=EDGE_CURVE('',#35277,#35286,#23202,.T.);
#46178=EDGE_CURVE('',#35276,#35287,#23203,.T.);
#46179=EDGE_CURVE('',#35283,#35274,#23204,.T.);
#46180=EDGE_CURVE('',#35284,#35275,#23205,.T.);
#46181=EDGE_CURVE('',#35288,#35289,#23206,.T.);
#46182=EDGE_CURVE('',#35290,#35289,#4522,.T.);
#46183=EDGE_CURVE('',#35291,#35290,#8374,.T.);
#46184=EDGE_CURVE('',#35288,#35291,#4523,.T.);
#46185=EDGE_CURVE('',#35292,#35293,#23207,.T.);
#46186=EDGE_CURVE('',#35289,#35293,#4524,.T.);
#46187=EDGE_CURVE('',#35292,#35288,#4525,.T.);
#46188=EDGE_CURVE('',#35294,#35295,#23208,.T.);
#46189=EDGE_CURVE('',#35293,#35295,#4526,.T.);
#46190=EDGE_CURVE('',#35294,#35292,#4527,.T.);
#46191=EDGE_CURVE('',#35296,#35297,#23209,.T.);
#46192=EDGE_CURVE('',#35295,#35297,#4528,.T.);
#46193=EDGE_CURVE('',#35296,#35294,#4529,.T.);
#46194=EDGE_CURVE('',#35298,#35299,#23210,.T.);
#46195=EDGE_CURVE('',#35297,#35299,#4530,.T.);
#46196=EDGE_CURVE('',#35298,#35296,#4531,.T.);
#46197=EDGE_CURVE('',#35300,#35301,#23211,.T.);
#46198=EDGE_CURVE('',#35299,#35301,#4532,.T.);
#46199=EDGE_CURVE('',#35300,#35298,#4533,.T.);
#46200=EDGE_CURVE('',#35302,#35303,#23212,.T.);
#46201=EDGE_CURVE('',#35301,#35303,#4534,.T.);
#46202=EDGE_CURVE('',#35302,#35300,#4535,.T.);
#46203=EDGE_CURVE('',#35304,#35305,#23213,.T.);
#46204=EDGE_CURVE('',#35303,#35305,#4536,.T.);
#46205=EDGE_CURVE('',#35304,#35302,#4537,.T.);
#46206=EDGE_CURVE('',#35306,#35307,#23214,.T.);
#46207=EDGE_CURVE('',#35305,#35307,#4538,.T.);
#46208=EDGE_CURVE('',#35306,#35304,#4539,.T.);
#46209=EDGE_CURVE('',#35308,#35309,#23215,.T.);
#46210=EDGE_CURVE('',#35307,#35309,#4540,.T.);
#46211=EDGE_CURVE('',#35308,#35306,#4541,.T.);
#46212=EDGE_CURVE('',#35310,#35311,#23216,.T.);
#46213=EDGE_CURVE('',#35309,#35311,#4542,.T.);
#46214=EDGE_CURVE('',#35310,#35308,#4543,.T.);
#46215=EDGE_CURVE('',#35312,#35313,#23217,.T.);
#46216=EDGE_CURVE('',#35314,#35312,#4544,.T.);
#46217=EDGE_CURVE('',#35315,#35314,#8375,.T.);
#46218=EDGE_CURVE('',#35313,#35315,#4545,.T.);
#46219=EDGE_CURVE('',#35316,#35317,#23218,.T.);
#46220=EDGE_CURVE('',#35316,#35318,#4546,.T.);
#46221=EDGE_CURVE('',#35319,#35318,#8376,.T.);
#46222=EDGE_CURVE('',#35319,#35317,#4547,.T.);
#46223=EDGE_CURVE('',#35320,#35321,#23219,.T.);
#46224=EDGE_CURVE('',#35320,#35316,#4548,.T.);
#46225=EDGE_CURVE('',#35317,#35321,#4549,.T.);
#46226=EDGE_CURVE('',#35322,#35323,#23220,.T.);
#46227=EDGE_CURVE('',#35322,#35320,#4550,.T.);
#46228=EDGE_CURVE('',#35321,#35323,#4551,.T.);
#46229=EDGE_CURVE('',#35324,#35325,#23221,.T.);
#46230=EDGE_CURVE('',#35324,#35322,#4552,.T.);
#46231=EDGE_CURVE('',#35323,#35325,#4553,.T.);
#46232=EDGE_CURVE('',#35326,#35327,#23222,.T.);
#46233=EDGE_CURVE('',#35326,#35324,#4554,.T.);
#46234=EDGE_CURVE('',#35325,#35327,#4555,.T.);
#46235=EDGE_CURVE('',#35328,#35329,#23223,.T.);
#46236=EDGE_CURVE('',#35328,#35326,#4556,.T.);
#46237=EDGE_CURVE('',#35327,#35329,#4557,.T.);
#46238=EDGE_CURVE('',#35330,#35331,#23224,.T.);
#46239=EDGE_CURVE('',#35330,#35328,#4558,.T.);
#46240=EDGE_CURVE('',#35329,#35331,#4559,.T.);
#46241=EDGE_CURVE('',#35332,#35333,#23225,.T.);
#46242=EDGE_CURVE('',#35332,#35330,#4560,.T.);
#46243=EDGE_CURVE('',#35331,#35333,#4561,.T.);
#46244=EDGE_CURVE('',#35334,#35335,#23226,.T.);
#46245=EDGE_CURVE('',#35334,#35332,#4562,.T.);
#46246=EDGE_CURVE('',#35333,#35335,#4563,.T.);
#46247=EDGE_CURVE('',#35336,#35337,#23227,.T.);
#46248=EDGE_CURVE('',#35336,#35334,#4564,.T.);
#46249=EDGE_CURVE('',#35335,#35337,#4565,.T.);
#46250=EDGE_CURVE('',#35338,#35339,#23228,.T.);
#46251=EDGE_CURVE('',#35338,#35336,#4566,.T.);
#46252=EDGE_CURVE('',#35337,#35339,#4567,.T.);
#46253=EDGE_CURVE('',#35340,#35341,#23229,.T.);
#46254=EDGE_CURVE('',#35340,#35338,#4568,.T.);
#46255=EDGE_CURVE('',#35339,#35341,#4569,.T.);
#46256=EDGE_CURVE('',#35342,#35343,#4570,.T.);
#46257=EDGE_CURVE('',#35341,#35342,#4571,.T.);
#46258=EDGE_CURVE('',#35344,#35319,#4572,.T.);
#46259=EDGE_CURVE('',#35343,#35344,#4573,.T.);
#46260=EDGE_CURVE('',#35345,#35344,#4574,.T.);
#46261=EDGE_CURVE('',#35346,#35345,#4575,.T.);
#46262=EDGE_CURVE('',#35343,#35346,#4576,.T.);
#46263=EDGE_CURVE('',#35318,#35347,#4577,.T.);
#46264=EDGE_CURVE('',#35348,#35340,#4578,.T.);
#46265=EDGE_CURVE('',#35349,#35348,#4579,.T.);
#46266=EDGE_CURVE('',#35347,#35349,#4580,.T.);
#46267=EDGE_CURVE('',#35346,#35349,#4581,.T.);
#46268=EDGE_CURVE('',#35347,#35345,#4582,.T.);
#46269=EDGE_CURVE('',#35348,#35342,#8377,.T.);
#46270=EDGE_CURVE('',#35291,#35350,#4583,.T.);
#46271=EDGE_CURVE('',#35350,#35351,#4584,.T.);
#46272=EDGE_CURVE('',#35351,#35314,#4585,.T.);
#46273=EDGE_CURVE('',#35312,#35310,#4586,.T.);
#46274=EDGE_CURVE('',#35352,#35350,#4587,.T.);
#46275=EDGE_CURVE('',#35352,#35353,#4588,.T.);
#46276=EDGE_CURVE('',#35351,#35353,#4589,.T.);
#46277=EDGE_CURVE('',#35315,#35354,#4590,.T.);
#46278=EDGE_CURVE('',#35354,#35355,#4591,.T.);
#46279=EDGE_CURVE('',#35355,#35290,#4592,.T.);
#46280=EDGE_CURVE('',#35311,#35313,#4593,.T.);
#46281=EDGE_CURVE('',#35353,#35354,#4594,.T.);
#46282=EDGE_CURVE('',#35355,#35352,#4595,.T.);
#46283=EDGE_CURVE('',#35356,#35357,#23230,.T.);
#46284=EDGE_CURVE('',#35357,#35358,#4596,.T.);
#46285=EDGE_CURVE('',#35359,#35358,#4597,.F.);
#46286=EDGE_CURVE('',#35359,#35360,#23231,.T.);
#46287=EDGE_CURVE('',#35361,#35360,#4598,.F.);
#46288=EDGE_CURVE('',#35361,#35362,#4599,.T.);
#46289=EDGE_CURVE('',#35362,#35363,#23232,.T.);
#46290=EDGE_CURVE('',#35363,#35363,#8378,.T.);
#46291=EDGE_CURVE('',#35362,#35356,#4600,.T.);
#46292=EDGE_CURVE('',#35364,#35365,#23233,.T.);
#46293=EDGE_CURVE('',#35365,#35357,#4601,.T.);
#46294=EDGE_CURVE('',#35356,#35364,#4602,.T.);
#46295=EDGE_CURVE('',#35366,#35366,#8379,.T.);
#46296=EDGE_CURVE('',#35366,#35367,#23234,.T.);
#46297=EDGE_CURVE('',#35367,#35368,#4603,.T.);
#46298=EDGE_CURVE('',#35369,#35368,#23235,.T.);
#46299=EDGE_CURVE('',#35369,#35370,#4604,.T.);
#46300=EDGE_CURVE('',#35371,#35370,#4605,.F.);
#46301=EDGE_CURVE('',#35372,#35371,#4606,.T.);
#46302=EDGE_CURVE('',#35373,#35372,#4607,.T.);
#46303=EDGE_CURVE('',#35374,#35373,#4608,.F.);
#46304=EDGE_CURVE('',#35374,#35367,#4609,.T.);
#46305=EDGE_CURVE('',#35375,#35375,#8380,.T.);
#46306=EDGE_CURVE('',#35375,#35376,#8381,.T.);
#46307=EDGE_CURVE('',#35376,#35376,#8382,.T.);
#46308=EDGE_CURVE('',#35377,#35377,#8383,.T.);
#46309=EDGE_CURVE('',#35368,#35365,#4610,.T.);
#46310=EDGE_CURVE('',#35364,#35369,#4611,.T.);
#46311=EDGE_CURVE('',#35377,#35366,#8384,.T.);
#46312=EDGE_CURVE('',#35360,#35378,#4612,.T.);
#46313=EDGE_CURVE('',#35378,#35359,#4613,.T.);
#46314=EDGE_CURVE('',#35379,#35380,#4614,.T.);
#46315=EDGE_CURVE('',#35381,#35379,#4615,.T.);
#46316=EDGE_CURVE('',#35358,#35381,#4616,.T.);
#46317=EDGE_CURVE('',#35380,#35374,#4617,.T.);
#46318=EDGE_CURVE('',#35370,#35379,#4618,.T.);
#46319=EDGE_CURVE('',#35381,#35361,#4619,.T.);
#46320=EDGE_CURVE('',#35378,#35381,#23236,.T.);
#46321=EDGE_CURVE('',#35373,#35382,#4620,.T.);
#46322=EDGE_CURVE('',#35372,#35382,#8385,.T.);
#46323=EDGE_CURVE('',#35383,#35371,#4621,.T.);
#46324=EDGE_CURVE('',#35382,#35383,#4622,.T.);
#46325=EDGE_CURVE('',#35383,#35379,#8386,.T.);
#46326=EDGE_CURVE('',#35382,#35380,#8387,.T.);
#46327=EDGE_CURVE('',#35384,#35384,#8388,.T.);
#46328=EDGE_CURVE('',#35385,#35386,#4623,.T.);
#46329=EDGE_CURVE('',#35386,#35385,#4624,.T.);
#46330=EDGE_CURVE('',#35387,#35388,#4625,.T.);
#46331=EDGE_CURVE('',#35388,#35389,#4626,.T.);
#46332=EDGE_CURVE('',#35386,#35389,#4627,.T.);
#46333=EDGE_CURVE('',#35387,#35385,#4628,.T.);
#46334=EDGE_CURVE('',#35389,#35390,#4629,.T.);
#46335=EDGE_CURVE('',#35390,#35387,#4630,.T.);
#46336=EDGE_CURVE('',#35391,#35392,#4631,.T.);
#46337=EDGE_CURVE('',#35392,#35393,#4632,.T.);
#46338=EDGE_CURVE('',#35390,#35393,#4633,.T.);
#46339=EDGE_CURVE('',#35391,#35388,#4634,.T.);
#46340=EDGE_CURVE('',#35393,#35394,#4635,.T.);
#46341=EDGE_CURVE('',#35394,#35391,#4636,.T.);
#46342=EDGE_CURVE('',#35391,#35395,#23237,.T.);
#46343=EDGE_CURVE('',#35396,#35395,#4637,.T.);
#46344=EDGE_CURVE('',#35393,#35396,#23238,.T.);
#46345=EDGE_CURVE('',#35395,#35396,#4638,.T.);
#46346=EDGE_CURVE('',#35363,#35397,#8389,.T.);
#46347=EDGE_CURVE('',#35397,#35397,#8390,.T.);
#46348=EDGE_CURVE('',#35384,#35398,#23239,.T.);
#46349=EDGE_CURVE('',#35398,#35398,#8391,.T.);
#46350=EDGE_CURVE('',#35399,#35399,#8392,.T.);
#46351=EDGE_CURVE('',#35398,#35399,#8393,.T.);
#46352=EDGE_CURVE('',#35400,#35400,#8394,.T.);
#46353=EDGE_CURVE('',#35401,#35401,#8395,.T.);
#46354=EDGE_CURVE('',#35401,#35400,#8396,.T.);
#46355=EDGE_CURVE('',#35376,#35401,#23240,.T.);
#46356=EDGE_CURVE('',#35402,#35403,#4639,.T.);
#46357=EDGE_CURVE('',#35402,#35404,#28527,.T.);
#46358=EDGE_CURVE('',#35404,#35405,#4640,.T.);
#46359=EDGE_CURVE('',#35405,#35406,#4641,.T.);
#46360=EDGE_CURVE('',#35406,#35407,#4642,.T.);
#46361=EDGE_CURVE('',#35408,#35407,#28528,.F.);
#46362=EDGE_CURVE('',#35408,#35409,#8397,.T.);
#46363=EDGE_CURVE('',#35409,#35410,#28529,.T.);
#46364=EDGE_CURVE('',#35403,#35410,#4643,.T.);
#46365=EDGE_CURVE('',#35411,#35411,#8398,.F.);
#46366=EDGE_CURVE('',#35412,#35412,#8399,.F.);
#46367=EDGE_CURVE('',#35413,#35414,#8400,.T.);
#46368=EDGE_CURVE('',#35414,#35413,#8401,.T.);
#46369=EDGE_CURVE('',#35413,#35412,#8402,.T.);
#46370=EDGE_CURVE('',#35415,#35416,#8403,.T.);
#46371=EDGE_CURVE('',#35415,#35417,#8404,.T.);
#46372=EDGE_CURVE('',#35418,#35417,#8405,.T.);
#46373=EDGE_CURVE('',#35418,#35416,#8406,.T.);
#46374=EDGE_CURVE('',#35416,#35419,#8407,.T.);
#46375=EDGE_CURVE('',#35420,#35416,#23241,.T.);
#46376=EDGE_CURVE('',#35421,#35420,#8408,.T.);
#46377=EDGE_CURVE('',#35419,#35421,#23242,.T.);
#46378=EDGE_CURVE('',#35422,#35423,#8409,.T.);
#46379=EDGE_CURVE('',#35423,#35424,#8410,.T.);
#46380=EDGE_CURVE('',#35419,#35424,#8411,.T.);
#46381=EDGE_CURVE('',#35419,#35422,#8412,.T.);
#46382=EDGE_CURVE('',#35424,#35415,#8413,.T.);
#46383=EDGE_CURVE('',#35425,#35423,#8414,.T.);
#46384=EDGE_CURVE('',#35426,#35425,#8415,.T.);
#46385=EDGE_CURVE('',#35427,#35426,#8416,.T.);
#46386=EDGE_CURVE('',#35428,#35427,#8417,.T.);
#46387=EDGE_CURVE('',#35417,#35428,#8418,.T.);
#46388=EDGE_CURVE('',#35429,#35429,#8419,.T.);
#46389=EDGE_CURVE('',#35430,#35428,#8420,.T.);
#46390=EDGE_CURVE('',#35430,#35418,#8421,.T.);
#46391=EDGE_CURVE('',#35431,#35418,#23243,.T.);
#46392=EDGE_CURVE('',#35420,#35431,#8422,.T.);
#46393=EDGE_CURVE('',#35432,#35421,#8423,.T.);
#46394=EDGE_CURVE('',#35433,#35420,#8424,.T.);
#46395=EDGE_CURVE('',#35433,#35432,#8425,.T.);
#46396=EDGE_CURVE('',#35434,#35421,#8426,.T.);
#46397=EDGE_CURVE('',#35434,#35422,#23244,.T.);
#46398=EDGE_CURVE('',#35435,#35425,#8427,.T.);
#46399=EDGE_CURVE('',#35422,#35435,#8428,.T.);
#46400=EDGE_CURVE('',#35436,#35436,#8429,.T.);
#46401=EDGE_CURVE('',#35436,#35429,#23245,.T.);
#46402=EDGE_CURVE('',#35437,#35438,#4644,.T.);
#46403=EDGE_CURVE('',#35438,#35437,#4645,.T.);
#46404=EDGE_CURVE('',#35439,#35440,#4646,.T.);
#46405=EDGE_CURVE('',#35440,#35439,#4647,.T.);
#46406=EDGE_CURVE('',#35441,#35426,#8430,.T.);
#46407=EDGE_CURVE('',#35435,#35441,#8431,.T.);
#46408=EDGE_CURVE('',#35442,#35427,#8432,.T.);
#46409=EDGE_CURVE('',#35441,#35442,#8433,.T.);
#46410=EDGE_CURVE('',#35442,#35430,#8434,.T.);
#46411=EDGE_CURVE('',#35443,#35430,#23246,.T.);
#46412=EDGE_CURVE('',#35431,#35443,#8435,.T.);
#46413=EDGE_CURVE('',#35444,#35431,#8436,.T.);
#46414=EDGE_CURVE('',#35444,#35433,#8437,.T.);
#46415=EDGE_CURVE('',#35445,#35434,#8438,.T.);
#46416=EDGE_CURVE('',#35432,#35445,#8439,.T.);
#46417=EDGE_CURVE('',#35446,#35447,#8440,.T.);
#46418=EDGE_CURVE('',#35448,#35446,#8441,.T.);
#46419=EDGE_CURVE('',#35449,#35448,#8442,.T.);
#46420=EDGE_CURVE('',#35445,#35449,#8443,.T.);
#46421=EDGE_CURVE('',#35447,#35444,#8444,.T.);
#46422=EDGE_CURVE('',#35450,#35450,#8445,.T.);
#46423=EDGE_CURVE('',#35451,#35434,#8446,.T.);
#46424=EDGE_CURVE('',#35451,#35435,#23247,.T.);
#46425=EDGE_CURVE('',#35440,#35452,#23248,.T.);
#46426=EDGE_CURVE('',#35452,#35452,#8447,.T.);
#46427=EDGE_CURVE('',#35438,#35453,#23249,.T.);
#46428=EDGE_CURVE('',#35453,#35453,#8448,.T.);
#46429=EDGE_CURVE('',#35436,#35454,#23250,.T.);
#46430=EDGE_CURVE('',#35455,#35454,#8449,.T.);
#46431=EDGE_CURVE('',#35454,#35455,#8450,.T.);
#46432=EDGE_CURVE('',#35456,#35451,#8451,.T.);
#46433=EDGE_CURVE('',#35456,#35441,#23251,.T.);
#46434=EDGE_CURVE('',#35457,#35456,#8452,.T.);
#46435=EDGE_CURVE('',#35442,#35457,#23252,.T.);
#46436=EDGE_CURVE('',#35443,#35457,#8453,.T.);
#46437=EDGE_CURVE('',#35447,#35443,#8454,.T.);
#46438=EDGE_CURVE('',#35449,#35451,#8455,.T.);
#46439=EDGE_CURVE('',#35457,#35446,#8456,.T.);
#46440=EDGE_CURVE('',#35448,#35456,#8457,.T.);
#46441=EDGE_CURVE('',#35455,#35458,#23253,.T.);
#46442=EDGE_CURVE('',#35458,#35459,#8458,.T.);
#46443=EDGE_CURVE('',#35459,#35460,#8459,.T.);
#46444=EDGE_CURVE('',#35460,#35461,#28530,.T.);
#46445=EDGE_CURVE('',#35461,#35462,#4648,.T.);
#46446=EDGE_CURVE('',#35462,#35458,#8460,.T.);
#46447=EDGE_CURVE('',#35459,#35460,#4649,.T.);
#46448=EDGE_CURVE('',#35463,#35406,#4650,.F.);
#46449=EDGE_CURVE('',#35464,#35463,#4651,.F.);
#46450=EDGE_CURVE('',#35465,#35464,#4652,.F.);
#46451=EDGE_CURVE('',#35466,#35465,#4653,.F.);
#46452=EDGE_CURVE('',#35467,#35466,#4654,.F.);
#46453=EDGE_CURVE('',#35468,#35467,#4655,.F.);
#46454=EDGE_CURVE('',#35469,#35468,#4656,.F.);
#46455=EDGE_CURVE('',#35470,#35469,#4657,.F.);
#46456=EDGE_CURVE('',#35471,#35470,#23254,.T.);
#46457=EDGE_CURVE('',#35472,#35471,#4658,.T.);
#46458=EDGE_CURVE('',#35461,#35472,#4659,.F.);
#46459=EDGE_CURVE('',#35473,#35459,#4660,.T.);
#46460=EDGE_CURVE('',#35474,#35473,#4661,.T.);
#46461=EDGE_CURVE('',#35475,#35474,#4662,.F.);
#46462=EDGE_CURVE('',#35476,#35475,#4663,.F.);
#46463=EDGE_CURVE('',#35407,#35476,#4664,.F.);
#46464=EDGE_CURVE('',#35477,#35470,#4665,.F.);
#46465=EDGE_CURVE('',#35477,#35478,#28531,.T.);
#46466=EDGE_CURVE('',#35474,#35478,#4666,.F.);
#46467=EDGE_CURVE('',#35472,#35462,#4667,.F.);
#46468=EDGE_CURVE('',#35479,#35477,#4668,.T.);
#46469=EDGE_CURVE('',#35479,#35405,#4669,.F.);
#46470=EDGE_CURVE('',#35407,#35479,#4670,.F.);
#46471=EDGE_CURVE('',#35410,#35402,#8461,.F.);
#46472=EDGE_CURVE('',#35480,#35409,#28532,.T.);
#46473=EDGE_CURVE('',#35404,#35480,#28533,.T.);
#46474=EDGE_CURVE('',#35480,#35479,#4671,.T.);
#46475=EDGE_CURVE('',#35414,#35450,#23255,.T.);
#46476=EDGE_CURVE('',#35481,#35481,#8462,.T.);
#46477=EDGE_CURVE('',#35481,#35411,#23256,.T.);
#46478=EDGE_CURVE('',#35403,#35482,#23257,.T.);
#46479=EDGE_CURVE('',#35482,#35482,#8463,.T.);
#46480=EDGE_CURVE('',#35483,#35483,#8464,.T.);
#46481=EDGE_CURVE('',#35483,#35484,#23258,.T.);
#46482=EDGE_CURVE('',#35484,#35484,#8465,.T.);
#46483=EDGE_CURVE('',#35485,#35485,#8466,.T.);
#46484=EDGE_CURVE('',#35485,#35486,#23259,.T.);
#46485=EDGE_CURVE('',#35486,#35486,#8467,.T.);
#46486=EDGE_CURVE('',#35487,#35488,#4672,.T.);
#46487=EDGE_CURVE('',#35489,#35487,#4673,.T.);
#46488=EDGE_CURVE('',#35489,#35490,#8468,.T.);
#46489=EDGE_CURVE('',#35491,#35490,#8469,.T.);
#46490=EDGE_CURVE('',#35491,#35488,#8470,.T.);
#46491=EDGE_CURVE('',#35492,#35493,#4674,.T.);
#46492=EDGE_CURVE('',#35494,#35492,#4675,.T.);
#46493=EDGE_CURVE('',#35494,#35495,#8471,.T.);
#46494=EDGE_CURVE('',#35496,#35495,#8472,.T.);
#46495=EDGE_CURVE('',#35493,#35496,#8473,.T.);
#46496=EDGE_CURVE('',#35497,#35498,#8474,.T.);
#46497=EDGE_CURVE('',#35498,#35499,#8475,.T.);
#46498=EDGE_CURVE('',#35499,#35500,#8476,.T.);
#46499=EDGE_CURVE('',#35500,#35501,#23260,.T.);
#46500=EDGE_CURVE('',#35501,#35501,#8477,.T.);
#46501=EDGE_CURVE('',#35500,#35502,#8478,.T.);
#46502=EDGE_CURVE('',#35502,#35503,#8479,.T.);
#46503=EDGE_CURVE('',#35503,#35497,#8480,.T.);
#46504=EDGE_CURVE('',#35504,#35505,#8481,.T.);
#46505=EDGE_CURVE('',#35506,#35504,#23261,.T.);
#46506=EDGE_CURVE('',#35506,#35507,#8482,.T.);
#46507=EDGE_CURVE('',#35508,#35507,#4676,.T.);
#46508=EDGE_CURVE('',#35509,#35508,#8483,.T.);
#46509=EDGE_CURVE('',#35510,#35509,#4677,.T.);
#46510=EDGE_CURVE('',#35511,#35510,#4678,.T.);
#46511=EDGE_CURVE('',#35511,#35512,#4679,.T.);
#46512=EDGE_CURVE('',#35512,#35513,#8484,.T.);
#46513=EDGE_CURVE('',#35513,#35514,#4680,.T.);
#46514=EDGE_CURVE('',#35515,#35514,#4681,.T.);
#46515=EDGE_CURVE('',#35516,#35515,#4682,.T.);
#46516=EDGE_CURVE('',#35517,#35516,#4683,.F.);
#46517=EDGE_CURVE('',#35518,#35517,#4684,.T.);
#46518=EDGE_CURVE('',#35518,#35519,#23262,.T.);
#46519=EDGE_CURVE('',#35520,#35519,#8485,.T.);
#46520=EDGE_CURVE('',#35520,#35521,#23263,.T.);
#46521=EDGE_CURVE('',#35521,#35521,#8486,.T.);
#46522=EDGE_CURVE('',#35522,#35520,#8487,.T.);
#46523=EDGE_CURVE('',#35523,#35522,#23264,.T.);
#46524=EDGE_CURVE('',#35524,#35523,#8488,.T.);
#46525=EDGE_CURVE('',#35525,#35524,#4685,.T.);
#46526=EDGE_CURVE('',#35526,#35525,#8489,.T.);
#46527=EDGE_CURVE('',#35527,#35526,#4686,.T.);
#46528=EDGE_CURVE('',#35528,#35527,#4687,.T.);
#46529=EDGE_CURVE('',#35528,#35529,#4688,.T.);
#46530=EDGE_CURVE('',#35529,#35530,#8490,.T.);
#46531=EDGE_CURVE('',#35530,#35531,#4689,.T.);
#46532=EDGE_CURVE('',#35532,#35531,#4690,.F.);
#46533=EDGE_CURVE('',#35533,#35532,#4691,.T.);
#46534=EDGE_CURVE('',#35534,#35533,#4692,.T.);
#46535=EDGE_CURVE('',#35535,#35534,#4693,.T.);
#46536=EDGE_CURVE('',#35505,#35535,#23265,.T.);
#46537=EDGE_CURVE('',#35536,#35537,#23266,.T.);
#46538=EDGE_CURVE('',#35537,#35538,#8491,.T.);
#46539=EDGE_CURVE('',#35539,#35538,#8492,.T.);
#46540=EDGE_CURVE('',#35540,#35539,#8493,.T.);
#46541=EDGE_CURVE('',#35499,#35540,#8494,.T.);
#46542=EDGE_CURVE('',#35541,#35498,#8495,.T.);
#46543=EDGE_CURVE('',#35542,#35541,#8496,.T.);
#46544=EDGE_CURVE('',#35543,#35542,#8497,.T.);
#46545=EDGE_CURVE('',#35543,#35536,#8498,.T.);
#46546=EDGE_CURVE('',#35544,#35502,#8499,.T.);
#46547=EDGE_CURVE('',#35545,#35544,#8500,.T.);
#46548=EDGE_CURVE('',#35546,#35545,#8501,.T.);
#46549=EDGE_CURVE('',#35546,#35547,#8502,.T.);
#46550=EDGE_CURVE('',#35548,#35547,#23267,.T.);
#46551=EDGE_CURVE('',#35548,#35549,#8503,.T.);
#46552=EDGE_CURVE('',#35550,#35549,#8504,.T.);
#46553=EDGE_CURVE('',#35551,#35550,#8505,.T.);
#46554=EDGE_CURVE('',#35503,#35551,#8506,.T.);
#46555=EDGE_CURVE('',#35552,#35546,#23268,.T.);
#46556=EDGE_CURVE('',#35553,#35546,#23269,.T.);
#46557=EDGE_CURVE('',#35553,#35554,#4694,.T.);
#46558=EDGE_CURVE('',#35554,#35555,#23270,.T.);
#46559=EDGE_CURVE('',#35523,#35555,#23271,.T.);
#46560=EDGE_CURVE('',#35552,#35522,#23272,.T.);
#46561=EDGE_CURVE('',#35519,#35556,#23273,.T.);
#46562=EDGE_CURVE('',#35556,#35557,#8507,.T.);
#46563=EDGE_CURVE('',#35557,#35504,#23274,.T.);
#46564=EDGE_CURVE('',#35505,#35558,#23275,.T.);
#46565=EDGE_CURVE('',#35558,#35552,#8508,.T.);
#46566=EDGE_CURVE('',#35557,#35543,#23276,.T.);
#46567=EDGE_CURVE('',#35559,#35543,#23277,.T.);
#46568=EDGE_CURVE('',#35559,#35560,#4695,.T.);
#46569=EDGE_CURVE('',#35560,#35506,#23278,.T.);
#46570=EDGE_CURVE('',#35536,#35556,#23279,.T.);
#46571=EDGE_CURVE('',#35561,#35518,#23280,.T.);
#46572=EDGE_CURVE('',#35561,#35537,#23281,.T.);
#46573=EDGE_CURVE('',#35535,#35562,#23282,.T.);
#46574=EDGE_CURVE('',#35562,#35548,#23283,.T.);
#46575=EDGE_CURVE('',#35547,#35558,#23284,.T.);
#46576=EDGE_CURVE('',#35563,#35499,#8509,.T.);
#46577=EDGE_CURVE('',#35563,#35500,#23285,.T.);
#46578=EDGE_CURVE('',#35564,#35503,#8510,.T.);
#46579=EDGE_CURVE('',#35564,#35497,#23286,.T.);
#46580=EDGE_CURVE('',#35497,#35565,#23287,.T.);
#46581=EDGE_CURVE('',#35498,#35565,#8511,.T.);
#46582=EDGE_CURVE('',#35500,#35566,#23288,.T.);
#46583=EDGE_CURVE('',#35502,#35566,#8512,.T.);
#46584=EDGE_CURVE('',#35567,#35564,#23289,.T.);
#46585=EDGE_CURVE('',#35551,#35568,#23290,.T.);
#46586=EDGE_CURVE('',#35568,#35567,#8513,.T.);
#46587=EDGE_CURVE('',#35495,#35550,#23291,.T.);
#46588=EDGE_CURVE('',#35568,#35495,#8514,.T.);
#46589=EDGE_CURVE('',#35569,#35568,#8515,.T.);
#46590=EDGE_CURVE('',#35569,#35567,#8516,.T.);
#46591=EDGE_CURVE('',#35570,#35563,#23292,.T.);
#46592=EDGE_CURVE('',#35540,#35571,#23293,.T.);
#46593=EDGE_CURVE('',#35571,#35570,#8517,.T.);
#46594=EDGE_CURVE('',#35490,#35539,#23294,.T.);
#46595=EDGE_CURVE('',#35571,#35490,#8518,.T.);
#46596=EDGE_CURVE('',#35572,#35571,#8519,.T.);
#46597=EDGE_CURVE('',#35572,#35570,#8520,.T.);
#46598=EDGE_CURVE('',#35566,#35573,#23295,.T.);
#46599=EDGE_CURVE('',#35573,#35570,#23296,.T.);
#46600=EDGE_CURVE('',#35538,#35574,#23297,.T.);
#46601=EDGE_CURVE('',#35574,#35575,#4696,.T.);
#46602=EDGE_CURVE('',#35575,#35576,#4697,.T.);
#46603=EDGE_CURVE('',#35576,#35577,#4698,.T.);
#46604=EDGE_CURVE('',#35577,#35578,#8521,.T.);
#46605=EDGE_CURVE('',#35578,#35579,#4699,.T.);
#46606=EDGE_CURVE('',#35579,#35580,#8522,.T.);
#46607=EDGE_CURVE('',#35580,#35581,#4700,.T.);
#46608=EDGE_CURVE('',#35581,#35582,#8523,.T.);
#46609=EDGE_CURVE('',#35582,#35583,#4701,.T.);
#46610=EDGE_CURVE('',#35583,#35584,#8524,.T.);
#46611=EDGE_CURVE('',#35584,#35585,#4702,.T.);
#46612=EDGE_CURVE('',#35585,#35559,#8525,.T.);
#46613=EDGE_CURVE('',#35542,#35491,#23298,.T.);
#46614=EDGE_CURVE('',#35586,#35517,#23299,.T.);
#46615=EDGE_CURVE('',#35586,#35561,#4703,.T.);
#46616=EDGE_CURVE('',#35555,#35524,#4704,.T.);
#46617=EDGE_CURVE('',#35524,#35587,#23300,.T.);
#46618=EDGE_CURVE('',#35587,#35588,#4705,.T.);
#46619=EDGE_CURVE('',#35588,#35589,#28534,.T.);
#46620=EDGE_CURVE('',#35525,#35589,#23301,.T.);
#46621=EDGE_CURVE('',#35589,#35590,#8526,.T.);
#46622=EDGE_CURVE('',#35590,#35526,#23302,.T.);
#46623=EDGE_CURVE('',#35590,#35591,#4706,.T.);
#46624=EDGE_CURVE('',#35591,#35592,#4707,.T.);
#46625=EDGE_CURVE('',#35592,#35527,#23303,.T.);
#46626=EDGE_CURVE('',#35593,#35594,#4708,.T.);
#46627=EDGE_CURVE('',#35594,#35528,#23304,.T.);
#46628=EDGE_CURVE('',#35595,#35527,#23305,.T.);
#46629=EDGE_CURVE('',#35595,#35593,#4709,.T.);
#46630=EDGE_CURVE('',#35529,#35596,#23306,.T.);
#46631=EDGE_CURVE('',#35596,#35597,#8527,.T.);
#46632=EDGE_CURVE('',#35597,#35530,#23307,.T.);
#46633=EDGE_CURVE('',#35598,#35599,#4710,.T.);
#46634=EDGE_CURVE('',#35599,#35532,#23308,.T.);
#46635=EDGE_CURVE('',#35531,#35600,#23309,.T.);
#46636=EDGE_CURVE('',#35600,#35598,#4711,.T.);
#46637=EDGE_CURVE('',#35532,#35601,#4712,.T.);
#46638=EDGE_CURVE('',#35601,#35602,#4713,.T.);
#46639=EDGE_CURVE('',#35602,#35533,#23310,.T.);
#46640=EDGE_CURVE('',#35602,#35603,#4714,.T.);
#46641=EDGE_CURVE('',#35603,#35534,#23311,.T.);
#46642=EDGE_CURVE('',#35603,#35562,#4715,.T.);
#46643=EDGE_CURVE('',#35560,#35604,#8528,.T.);
#46644=EDGE_CURVE('',#35604,#35507,#23312,.T.);
#46645=EDGE_CURVE('',#35604,#35605,#4716,.T.);
#46646=EDGE_CURVE('',#35605,#35606,#28535,.T.);
#46647=EDGE_CURVE('',#35606,#35508,#23313,.T.);
#46648=EDGE_CURVE('',#35607,#35509,#23314,.T.);
#46649=EDGE_CURVE('',#35606,#35607,#8529,.T.);
#46650=EDGE_CURVE('',#35607,#35608,#4717,.T.);
#46651=EDGE_CURVE('',#35608,#35609,#4718,.T.);
#46652=EDGE_CURVE('',#35609,#35510,#23315,.T.);
#46653=EDGE_CURVE('',#35610,#35609,#23316,.T.);
#46654=EDGE_CURVE('',#35610,#35611,#4719,.T.);
#46655=EDGE_CURVE('',#35611,#35511,#23317,.T.);
#46656=EDGE_CURVE('',#35612,#35613,#8530,.T.);
#46657=EDGE_CURVE('',#35613,#35513,#23318,.T.);
#46658=EDGE_CURVE('',#35512,#35612,#23319,.T.);
#46659=EDGE_CURVE('',#35514,#35614,#23320,.T.);
#46660=EDGE_CURVE('',#35614,#35615,#4720,.T.);
#46661=EDGE_CURVE('',#35615,#35616,#4721,.T.);
#46662=EDGE_CURVE('',#35616,#35515,#23321,.T.);
#46663=EDGE_CURVE('',#35515,#35617,#4722,.T.);
#46664=EDGE_CURVE('',#35617,#35618,#4723,.T.);
#46665=EDGE_CURVE('',#35516,#35618,#23322,.T.);
#46666=EDGE_CURVE('',#35618,#35586,#4724,.T.);
#46667=EDGE_CURVE('',#35572,#35489,#4725,.T.);
#46668=EDGE_CURVE('',#35488,#35619,#4726,.T.);
#46669=EDGE_CURVE('',#35569,#35619,#23323,.T.);
#46670=EDGE_CURVE('',#35569,#35494,#4727,.T.);
#46671=EDGE_CURVE('',#35493,#35620,#4728,.T.);
#46672=EDGE_CURVE('',#35572,#35620,#23324,.T.);
#46673=EDGE_CURVE('',#35621,#35622,#4729,.T.);
#46674=EDGE_CURVE('',#35622,#35553,#8531,.T.);
#46675=EDGE_CURVE('',#35545,#35496,#23325,.T.);
#46676=EDGE_CURVE('',#35549,#35623,#23326,.T.);
#46677=EDGE_CURVE('',#35623,#35624,#4730,.T.);
#46678=EDGE_CURVE('',#35624,#35625,#4731,.T.);
#46679=EDGE_CURVE('',#35625,#35626,#4732,.T.);
#46680=EDGE_CURVE('',#35626,#35627,#8532,.T.);
#46681=EDGE_CURVE('',#35627,#35628,#4733,.T.);
#46682=EDGE_CURVE('',#35628,#35629,#8533,.T.);
#46683=EDGE_CURVE('',#35629,#35630,#4734,.T.);
#46684=EDGE_CURVE('',#35630,#35631,#8534,.T.);
#46685=EDGE_CURVE('',#35631,#35632,#4735,.T.);
#46686=EDGE_CURVE('',#35632,#35621,#8535,.T.);
#46687=EDGE_CURVE('',#35565,#35633,#23327,.T.);
#46688=EDGE_CURVE('',#35633,#35634,#8536,.T.);
#46689=EDGE_CURVE('',#35634,#35541,#23328,.T.);
#46690=EDGE_CURVE('',#35633,#35567,#23329,.T.);
#46691=EDGE_CURVE('',#35634,#35619,#8537,.T.);
#46692=EDGE_CURVE('',#35633,#35619,#8538,.T.);
#46693=EDGE_CURVE('',#35491,#35634,#8539,.T.);
#46694=EDGE_CURVE('',#35616,#35617,#8540,.T.);
#46695=EDGE_CURVE('',#35608,#35610,#4736,.T.);
#46696=EDGE_CURVE('',#35591,#35595,#8541,.T.);
#46697=EDGE_CURVE('',#35554,#35587,#8542,.T.);
#46698=EDGE_CURVE('',#35635,#35544,#23330,.T.);
#46699=EDGE_CURVE('',#35496,#35635,#8543,.T.);
#46700=EDGE_CURVE('',#35599,#35601,#8544,.T.);
#46701=EDGE_CURVE('',#35573,#35635,#8545,.T.);
#46702=EDGE_CURVE('',#35635,#35620,#8546,.T.);
#46703=EDGE_CURVE('',#35573,#35620,#8547,.T.);
#46704=EDGE_CURVE('',#35623,#35562,#8548,.T.);
#46705=EDGE_CURVE('',#35624,#35603,#8549,.T.);
#46706=EDGE_CURVE('',#35625,#35602,#8550,.T.);
#46707=EDGE_CURVE('',#35626,#35601,#8551,.T.);
#46708=EDGE_CURVE('',#35627,#35598,#8552,.T.);
#46709=EDGE_CURVE('',#35600,#35597,#8553,.T.);
#46710=EDGE_CURVE('',#35628,#35600,#8554,.T.);
#46711=EDGE_CURVE('',#35628,#35597,#8555,.T.);
#46712=EDGE_CURVE('',#35596,#35594,#8556,.T.);
#46713=EDGE_CURVE('',#35629,#35596,#8557,.T.);
#46714=EDGE_CURVE('',#35629,#35594,#8558,.T.);
#46715=EDGE_CURVE('',#35630,#35593,#8559,.T.);
#46716=EDGE_CURVE('',#35631,#35591,#8560,.T.);
#46717=EDGE_CURVE('',#35632,#35590,#28536,.T.);
#46718=EDGE_CURVE('',#35621,#35588,#4737,.T.);
#46719=EDGE_CURVE('',#35622,#35587,#8561,.T.);
#46720=EDGE_CURVE('',#35604,#35585,#8562,.T.);
#46721=EDGE_CURVE('',#35605,#35584,#4738,.T.);
#46722=EDGE_CURVE('',#35607,#35583,#28537,.T.);
#46723=EDGE_CURVE('',#35608,#35582,#8563,.T.);
#46724=EDGE_CURVE('',#35610,#35581,#8564,.T.);
#46725=EDGE_CURVE('',#35611,#35636,#28538,.T.);
#46726=EDGE_CURVE('',#35636,#35580,#4739,.T.);
#46727=EDGE_CURVE('',#35612,#35636,#28539,.T.);
#46728=EDGE_CURVE('',#35613,#35579,#8565,.T.);
#46729=EDGE_CURVE('',#35614,#35613,#8566,.T.);
#46730=EDGE_CURVE('',#35614,#35579,#8567,.T.);
#46731=EDGE_CURVE('',#35615,#35578,#8568,.T.);
#46732=EDGE_CURVE('',#35617,#35577,#8569,.T.);
#46733=EDGE_CURVE('',#35618,#35576,#8570,.T.);
#46734=EDGE_CURVE('',#35586,#35575,#8571,.T.);
#46735=EDGE_CURVE('',#35561,#35574,#8572,.T.);
#46736=ORIENTED_EDGE('',*,*,#35637,.F.);
#46737=ORIENTED_EDGE('',*,*,#35638,.T.);
#46738=ORIENTED_EDGE('',*,*,#35639,.F.);
#46739=ORIENTED_EDGE('',*,*,#35638,.F.);
#46740=ORIENTED_EDGE('',*,*,#35640,.F.);
#46741=ORIENTED_EDGE('',*,*,#35641,.T.);
#46742=ORIENTED_EDGE('',*,*,#35642,.F.);
#46743=ORIENTED_EDGE('',*,*,#35641,.F.);
#46744=ORIENTED_EDGE('',*,*,#35643,.T.);
#46745=ORIENTED_EDGE('',*,*,#35644,.T.);
#46746=ORIENTED_EDGE('',*,*,#35645,.T.);
#46747=ORIENTED_EDGE('',*,*,#35646,.T.);
#46748=ORIENTED_EDGE('',*,*,#35647,.T.);
#46749=ORIENTED_EDGE('',*,*,#35648,.T.);
#46750=ORIENTED_EDGE('',*,*,#35649,.F.);
#46751=ORIENTED_EDGE('',*,*,#35650,.F.);
#46752=ORIENTED_EDGE('',*,*,#35651,.F.);
#46753=ORIENTED_EDGE('',*,*,#35652,.F.);
#46754=ORIENTED_EDGE('',*,*,#35653,.F.);
#46755=ORIENTED_EDGE('',*,*,#35654,.F.);
#46756=ORIENTED_EDGE('',*,*,#35655,.F.);
#46757=ORIENTED_EDGE('',*,*,#35656,.F.);
#46758=ORIENTED_EDGE('',*,*,#35657,.F.);
#46759=ORIENTED_EDGE('',*,*,#35658,.F.);
#46760=ORIENTED_EDGE('',*,*,#35659,.T.);
#46761=ORIENTED_EDGE('',*,*,#35660,.T.);
#46762=ORIENTED_EDGE('',*,*,#35661,.F.);
#46763=ORIENTED_EDGE('',*,*,#35662,.F.);
#46764=ORIENTED_EDGE('',*,*,#35663,.F.);
#46765=ORIENTED_EDGE('',*,*,#35664,.F.);
#46766=ORIENTED_EDGE('',*,*,#35665,.F.);
#46767=ORIENTED_EDGE('',*,*,#35666,.F.);
#46768=ORIENTED_EDGE('',*,*,#35667,.F.);
#46769=ORIENTED_EDGE('',*,*,#35668,.F.);
#46770=ORIENTED_EDGE('',*,*,#35669,.T.);
#46771=ORIENTED_EDGE('',*,*,#35670,.T.);
#46772=ORIENTED_EDGE('',*,*,#35671,.T.);
#46773=ORIENTED_EDGE('',*,*,#35672,.T.);
#46774=ORIENTED_EDGE('',*,*,#35673,.T.);
#46775=ORIENTED_EDGE('',*,*,#35674,.T.);
#46776=ORIENTED_EDGE('',*,*,#35675,.T.);
#46777=ORIENTED_EDGE('',*,*,#35676,.T.);
#46778=ORIENTED_EDGE('',*,*,#35677,.F.);
#46779=ORIENTED_EDGE('',*,*,#35678,.F.);
#46780=ORIENTED_EDGE('',*,*,#35679,.T.);
#46781=ORIENTED_EDGE('',*,*,#35680,.F.);
#46782=ORIENTED_EDGE('',*,*,#35681,.F.);
#46783=ORIENTED_EDGE('',*,*,#35682,.T.);
#46784=ORIENTED_EDGE('',*,*,#35683,.T.);
#46785=ORIENTED_EDGE('',*,*,#35684,.T.);
#46786=ORIENTED_EDGE('',*,*,#35685,.T.);
#46787=ORIENTED_EDGE('',*,*,#35686,.T.);
#46788=ORIENTED_EDGE('',*,*,#35687,.T.);
#46789=ORIENTED_EDGE('',*,*,#35688,.T.);
#46790=ORIENTED_EDGE('',*,*,#35685,.F.);
#46791=ORIENTED_EDGE('',*,*,#35689,.T.);
#46792=ORIENTED_EDGE('',*,*,#35690,.T.);
#46793=ORIENTED_EDGE('',*,*,#35691,.T.);
#46794=ORIENTED_EDGE('',*,*,#35687,.F.);
#46795=ORIENTED_EDGE('',*,*,#35692,.T.);
#46796=ORIENTED_EDGE('',*,*,#35693,.T.);
#46797=ORIENTED_EDGE('',*,*,#35694,.T.);
#46798=ORIENTED_EDGE('',*,*,#35690,.F.);
#46799=ORIENTED_EDGE('',*,*,#35695,.T.);
#46800=ORIENTED_EDGE('',*,*,#35696,.T.);
#46801=ORIENTED_EDGE('',*,*,#35697,.T.);
#46802=ORIENTED_EDGE('',*,*,#35693,.F.);
#46803=ORIENTED_EDGE('',*,*,#35698,.T.);
#46804=ORIENTED_EDGE('',*,*,#35699,.T.);
#46805=ORIENTED_EDGE('',*,*,#35700,.T.);
#46806=ORIENTED_EDGE('',*,*,#35678,.T.);
#46807=ORIENTED_EDGE('',*,*,#35701,.T.);
#46808=ORIENTED_EDGE('',*,*,#35681,.T.);
#46809=ORIENTED_EDGE('',*,*,#35702,.T.);
#46810=ORIENTED_EDGE('',*,*,#35703,.T.);
#46811=ORIENTED_EDGE('',*,*,#35704,.T.);
#46812=ORIENTED_EDGE('',*,*,#35705,.T.);
#46813=ORIENTED_EDGE('',*,*,#35706,.T.);
#46814=ORIENTED_EDGE('',*,*,#35703,.F.);
#46815=ORIENTED_EDGE('',*,*,#35707,.T.);
#46816=ORIENTED_EDGE('',*,*,#35708,.T.);
#46817=ORIENTED_EDGE('',*,*,#35709,.T.);
#46818=ORIENTED_EDGE('',*,*,#35705,.F.);
#46819=ORIENTED_EDGE('',*,*,#35710,.T.);
#46820=ORIENTED_EDGE('',*,*,#35711,.T.);
#46821=ORIENTED_EDGE('',*,*,#35712,.T.);
#46822=ORIENTED_EDGE('',*,*,#35708,.F.);
#46823=ORIENTED_EDGE('',*,*,#35713,.T.);
#46824=ORIENTED_EDGE('',*,*,#35714,.T.);
#46825=ORIENTED_EDGE('',*,*,#35715,.T.);
#46826=ORIENTED_EDGE('',*,*,#35711,.F.);
#46827=ORIENTED_EDGE('',*,*,#35716,.T.);
#46828=ORIENTED_EDGE('',*,*,#35717,.T.);
#46829=ORIENTED_EDGE('',*,*,#35718,.T.);
#46830=ORIENTED_EDGE('',*,*,#35719,.T.);
#46831=ORIENTED_EDGE('',*,*,#35720,.T.);
#46832=ORIENTED_EDGE('',*,*,#35680,.T.);
#46833=ORIENTED_EDGE('',*,*,#35721,.T.);
#46834=ORIENTED_EDGE('',*,*,#35719,.F.);
#46835=ORIENTED_EDGE('',*,*,#35677,.T.);
#46836=ORIENTED_EDGE('',*,*,#35722,.T.);
#46837=ORIENTED_EDGE('',*,*,#35714,.F.);
#46838=ORIENTED_EDGE('',*,*,#35699,.F.);
#46839=ORIENTED_EDGE('',*,*,#35683,.F.);
#46840=ORIENTED_EDGE('',*,*,#35723,.T.);
#46841=ORIENTED_EDGE('',*,*,#35696,.F.);
#46842=ORIENTED_EDGE('',*,*,#35717,.F.);
#46843=ORIENTED_EDGE('',*,*,#35724,.T.);
#46844=ORIENTED_EDGE('',*,*,#35723,.F.);
#46845=ORIENTED_EDGE('',*,*,#35725,.F.);
#46846=ORIENTED_EDGE('',*,*,#35726,.F.);
#46847=ORIENTED_EDGE('',*,*,#35727,.T.);
#46848=ORIENTED_EDGE('',*,*,#35686,.F.);
#46849=ORIENTED_EDGE('',*,*,#35728,.F.);
#46850=ORIENTED_EDGE('',*,*,#35729,.F.);
#46851=ORIENTED_EDGE('',*,*,#35725,.T.);
#46852=ORIENTED_EDGE('',*,*,#35688,.F.);
#46853=ORIENTED_EDGE('',*,*,#35730,.F.);
#46854=ORIENTED_EDGE('',*,*,#35731,.F.);
#46855=ORIENTED_EDGE('',*,*,#35728,.T.);
#46856=ORIENTED_EDGE('',*,*,#35691,.F.);
#46857=ORIENTED_EDGE('',*,*,#35732,.F.);
#46858=ORIENTED_EDGE('',*,*,#35733,.F.);
#46859=ORIENTED_EDGE('',*,*,#35730,.T.);
#46860=ORIENTED_EDGE('',*,*,#35694,.F.);
#46861=ORIENTED_EDGE('',*,*,#35734,.F.);
#46862=ORIENTED_EDGE('',*,*,#35735,.F.);
#46863=ORIENTED_EDGE('',*,*,#35732,.T.);
#46864=ORIENTED_EDGE('',*,*,#35697,.F.);
#46865=ORIENTED_EDGE('',*,*,#35736,.F.);
#46866=ORIENTED_EDGE('',*,*,#35737,.F.);
#46867=ORIENTED_EDGE('',*,*,#35734,.T.);
#46868=ORIENTED_EDGE('',*,*,#35724,.F.);
#46869=ORIENTED_EDGE('',*,*,#35738,.F.);
#46870=ORIENTED_EDGE('',*,*,#35739,.F.);
#46871=ORIENTED_EDGE('',*,*,#35736,.T.);
#46872=ORIENTED_EDGE('',*,*,#35720,.F.);
#46873=ORIENTED_EDGE('',*,*,#35740,.F.);
#46874=ORIENTED_EDGE('',*,*,#35741,.F.);
#46875=ORIENTED_EDGE('',*,*,#35738,.T.);
#46876=ORIENTED_EDGE('',*,*,#35702,.F.);
#46877=ORIENTED_EDGE('',*,*,#35718,.F.);
#46878=ORIENTED_EDGE('',*,*,#35698,.F.);
#46879=ORIENTED_EDGE('',*,*,#35695,.F.);
#46880=ORIENTED_EDGE('',*,*,#35692,.F.);
#46881=ORIENTED_EDGE('',*,*,#35689,.F.);
#46882=ORIENTED_EDGE('',*,*,#35684,.F.);
#46883=ORIENTED_EDGE('',*,*,#35701,.F.);
#46884=ORIENTED_EDGE('',*,*,#35716,.F.);
#46885=ORIENTED_EDGE('',*,*,#35713,.F.);
#46886=ORIENTED_EDGE('',*,*,#35710,.F.);
#46887=ORIENTED_EDGE('',*,*,#35707,.F.);
#46888=ORIENTED_EDGE('',*,*,#35700,.F.);
#46889=ORIENTED_EDGE('',*,*,#35727,.F.);
#46890=ORIENTED_EDGE('',*,*,#35742,.F.);
#46891=ORIENTED_EDGE('',*,*,#35743,.T.);
#46892=ORIENTED_EDGE('',*,*,#35637,.T.);
#46893=ORIENTED_EDGE('',*,*,#35640,.T.);
#46894=ORIENTED_EDGE('',*,*,#35679,.F.);
#46895=ORIENTED_EDGE('',*,*,#35743,.F.);
#46896=ORIENTED_EDGE('',*,*,#35744,.F.);
#46897=ORIENTED_EDGE('',*,*,#35745,.T.);
#46898=ORIENTED_EDGE('',*,*,#35722,.F.);
#46899=ORIENTED_EDGE('',*,*,#35715,.F.);
#46900=ORIENTED_EDGE('',*,*,#35745,.F.);
#46901=ORIENTED_EDGE('',*,*,#35746,.F.);
#46902=ORIENTED_EDGE('',*,*,#35747,.T.);
#46903=ORIENTED_EDGE('',*,*,#35712,.F.);
#46904=ORIENTED_EDGE('',*,*,#35747,.F.);
#46905=ORIENTED_EDGE('',*,*,#35748,.F.);
#46906=ORIENTED_EDGE('',*,*,#35749,.T.);
#46907=ORIENTED_EDGE('',*,*,#35709,.F.);
#46908=ORIENTED_EDGE('',*,*,#35749,.F.);
#46909=ORIENTED_EDGE('',*,*,#35750,.F.);
#46910=ORIENTED_EDGE('',*,*,#35751,.T.);
#46911=ORIENTED_EDGE('',*,*,#35706,.F.);
#46912=ORIENTED_EDGE('',*,*,#35751,.F.);
#46913=ORIENTED_EDGE('',*,*,#35752,.F.);
#46914=ORIENTED_EDGE('',*,*,#35753,.T.);
#46915=ORIENTED_EDGE('',*,*,#35704,.F.);
#46916=ORIENTED_EDGE('',*,*,#35753,.F.);
#46917=ORIENTED_EDGE('',*,*,#35754,.F.);
#46918=ORIENTED_EDGE('',*,*,#35755,.T.);
#46919=ORIENTED_EDGE('',*,*,#35682,.F.);
#46920=ORIENTED_EDGE('',*,*,#35755,.F.);
#46921=ORIENTED_EDGE('',*,*,#35756,.F.);
#46922=ORIENTED_EDGE('',*,*,#35740,.T.);
#46923=ORIENTED_EDGE('',*,*,#35721,.F.);
#46924=ORIENTED_EDGE('',*,*,#35652,.T.);
#46925=ORIENTED_EDGE('',*,*,#35757,.F.);
#46926=ORIENTED_EDGE('',*,*,#35758,.T.);
#46927=ORIENTED_EDGE('',*,*,#35759,.F.);
#46928=ORIENTED_EDGE('',*,*,#35760,.T.);
#46929=ORIENTED_EDGE('',*,*,#35761,.T.);
#46930=ORIENTED_EDGE('',*,*,#35762,.T.);
#46931=ORIENTED_EDGE('',*,*,#35763,.F.);
#46932=ORIENTED_EDGE('',*,*,#35764,.F.);
#46933=ORIENTED_EDGE('',*,*,#35765,.T.);
#46934=ORIENTED_EDGE('',*,*,#35766,.T.);
#46935=ORIENTED_EDGE('',*,*,#35767,.T.);
#46936=ORIENTED_EDGE('',*,*,#35768,.T.);
#46937=ORIENTED_EDGE('',*,*,#35769,.T.);
#46938=ORIENTED_EDGE('',*,*,#35770,.F.);
#46939=ORIENTED_EDGE('',*,*,#35771,.F.);
#46940=ORIENTED_EDGE('',*,*,#35772,.F.);
#46941=ORIENTED_EDGE('',*,*,#35773,.F.);
#46942=ORIENTED_EDGE('',*,*,#35774,.F.);
#46943=ORIENTED_EDGE('',*,*,#35775,.F.);
#46944=ORIENTED_EDGE('',*,*,#35776,.F.);
#46945=ORIENTED_EDGE('',*,*,#35777,.F.);
#46946=ORIENTED_EDGE('',*,*,#35778,.F.);
#46947=ORIENTED_EDGE('',*,*,#35779,.T.);
#46948=ORIENTED_EDGE('',*,*,#35646,.F.);
#46949=ORIENTED_EDGE('',*,*,#35780,.F.);
#46950=ORIENTED_EDGE('',*,*,#35781,.T.);
#46951=ORIENTED_EDGE('',*,*,#35782,.F.);
#46952=ORIENTED_EDGE('',*,*,#35783,.T.);
#46953=ORIENTED_EDGE('',*,*,#35784,.F.);
#46954=ORIENTED_EDGE('',*,*,#35785,.F.);
#46955=ORIENTED_EDGE('',*,*,#35786,.T.);
#46956=ORIENTED_EDGE('',*,*,#35787,.F.);
#46957=ORIENTED_EDGE('',*,*,#35788,.F.);
#46958=ORIENTED_EDGE('',*,*,#35789,.F.);
#46959=ORIENTED_EDGE('',*,*,#35790,.T.);
#46960=ORIENTED_EDGE('',*,*,#35791,.F.);
#46961=ORIENTED_EDGE('',*,*,#35792,.F.);
#46962=ORIENTED_EDGE('',*,*,#35793,.T.);
#46963=ORIENTED_EDGE('',*,*,#35794,.F.);
#46964=ORIENTED_EDGE('',*,*,#35795,.T.);
#46965=ORIENTED_EDGE('',*,*,#35796,.F.);
#46966=ORIENTED_EDGE('',*,*,#35797,.T.);
#46967=ORIENTED_EDGE('',*,*,#35798,.T.);
#46968=ORIENTED_EDGE('',*,*,#35799,.F.);
#46969=ORIENTED_EDGE('',*,*,#35800,.T.);
#46970=ORIENTED_EDGE('',*,*,#35801,.T.);
#46971=ORIENTED_EDGE('',*,*,#35767,.F.);
#46972=ORIENTED_EDGE('',*,*,#35766,.F.);
#46973=ORIENTED_EDGE('',*,*,#35802,.T.);
#46974=ORIENTED_EDGE('',*,*,#35803,.F.);
#46975=ORIENTED_EDGE('',*,*,#35804,.F.);
#46976=ORIENTED_EDGE('',*,*,#35772,.T.);
#46977=ORIENTED_EDGE('',*,*,#35771,.T.);
#46978=ORIENTED_EDGE('',*,*,#35805,.F.);
#46979=ORIENTED_EDGE('',*,*,#35806,.F.);
#46980=ORIENTED_EDGE('',*,*,#35671,.F.);
#46981=ORIENTED_EDGE('',*,*,#35807,.T.);
#46982=ORIENTED_EDGE('',*,*,#35808,.F.);
#46983=ORIENTED_EDGE('',*,*,#35809,.F.);
#46984=ORIENTED_EDGE('',*,*,#35665,.T.);
#46985=ORIENTED_EDGE('',*,*,#35810,.T.);
#46986=ORIENTED_EDGE('',*,*,#35811,.T.);
#46987=ORIENTED_EDGE('',*,*,#35812,.F.);
#46988=ORIENTED_EDGE('',*,*,#35813,.T.);
#46989=ORIENTED_EDGE('',*,*,#35814,.F.);
#46990=ORIENTED_EDGE('',*,*,#35815,.T.);
#46991=ORIENTED_EDGE('',*,*,#35816,.F.);
#46992=ORIENTED_EDGE('',*,*,#35817,.F.);
#46993=ORIENTED_EDGE('',*,*,#35818,.T.);
#46994=ORIENTED_EDGE('',*,*,#35819,.F.);
#46995=ORIENTED_EDGE('',*,*,#35820,.F.);
#46996=ORIENTED_EDGE('',*,*,#35669,.F.);
#46997=ORIENTED_EDGE('',*,*,#35821,.F.);
#46998=ORIENTED_EDGE('',*,*,#35822,.F.);
#46999=ORIENTED_EDGE('',*,*,#35823,.T.);
#47000=ORIENTED_EDGE('',*,*,#35667,.T.);
#47001=ORIENTED_EDGE('',*,*,#35824,.F.);
#47002=ORIENTED_EDGE('',*,*,#35825,.T.);
#47003=ORIENTED_EDGE('',*,*,#35826,.T.);
#47004=ORIENTED_EDGE('',*,*,#35827,.F.);
#47005=ORIENTED_EDGE('',*,*,#35828,.T.);
#47006=ORIENTED_EDGE('',*,*,#35829,.F.);
#47007=ORIENTED_EDGE('',*,*,#35830,.F.);
#47008=ORIENTED_EDGE('',*,*,#35831,.T.);
#47009=ORIENTED_EDGE('',*,*,#35827,.T.);
#47010=ORIENTED_EDGE('',*,*,#35832,.T.);
#47011=ORIENTED_EDGE('',*,*,#35833,.T.);
#47012=ORIENTED_EDGE('',*,*,#35834,.F.);
#47013=ORIENTED_EDGE('',*,*,#35835,.F.);
#47014=ORIENTED_EDGE('',*,*,#35836,.F.);
#47015=ORIENTED_EDGE('',*,*,#35835,.T.);
#47016=ORIENTED_EDGE('',*,*,#35837,.T.);
#47017=ORIENTED_EDGE('',*,*,#35838,.F.);
#47018=ORIENTED_EDGE('',*,*,#35808,.T.);
#47019=ORIENTED_EDGE('',*,*,#35839,.T.);
#47020=ORIENTED_EDGE('',*,*,#35840,.F.);
#47021=ORIENTED_EDGE('',*,*,#35811,.F.);
#47022=ORIENTED_EDGE('',*,*,#35841,.T.);
#47023=ORIENTED_EDGE('',*,*,#35842,.F.);
#47024=ORIENTED_EDGE('',*,*,#35843,.F.);
#47025=ORIENTED_EDGE('',*,*,#35844,.F.);
#47026=ORIENTED_EDGE('',*,*,#35830,.T.);
#47027=ORIENTED_EDGE('',*,*,#35845,.T.);
#47028=ORIENTED_EDGE('',*,*,#35833,.F.);
#47029=ORIENTED_EDGE('',*,*,#35846,.T.);
#47030=ORIENTED_EDGE('',*,*,#35847,.F.);
#47031=ORIENTED_EDGE('',*,*,#35848,.F.);
#47032=ORIENTED_EDGE('',*,*,#35849,.F.);
#47033=ORIENTED_EDGE('',*,*,#35850,.F.);
#47034=ORIENTED_EDGE('',*,*,#35851,.T.);
#47035=ORIENTED_EDGE('',*,*,#35852,.T.);
#47036=ORIENTED_EDGE('',*,*,#35853,.T.);
#47037=ORIENTED_EDGE('',*,*,#35854,.T.);
#47038=ORIENTED_EDGE('',*,*,#35855,.T.);
#47039=ORIENTED_EDGE('',*,*,#35856,.F.);
#47040=ORIENTED_EDGE('',*,*,#35846,.F.);
#47041=ORIENTED_EDGE('',*,*,#35857,.F.);
#47042=ORIENTED_EDGE('',*,*,#35858,.F.);
#47043=ORIENTED_EDGE('',*,*,#35859,.T.);
#47044=ORIENTED_EDGE('',*,*,#35844,.T.);
#47045=ORIENTED_EDGE('',*,*,#35860,.T.);
#47046=ORIENTED_EDGE('',*,*,#35861,.T.);
#47047=ORIENTED_EDGE('',*,*,#35862,.T.);
#47048=ORIENTED_EDGE('',*,*,#35825,.F.);
#47049=ORIENTED_EDGE('',*,*,#35862,.F.);
#47050=ORIENTED_EDGE('',*,*,#35848,.T.);
#47051=ORIENTED_EDGE('',*,*,#35863,.T.);
#47052=ORIENTED_EDGE('',*,*,#35864,.F.);
#47053=ORIENTED_EDGE('',*,*,#35863,.F.);
#47054=ORIENTED_EDGE('',*,*,#35865,.T.);
#47055=ORIENTED_EDGE('',*,*,#35866,.F.);
#47056=ORIENTED_EDGE('',*,*,#35867,.T.);
#47057=ORIENTED_EDGE('',*,*,#35868,.T.);
#47058=ORIENTED_EDGE('',*,*,#35869,.F.);
#47059=ORIENTED_EDGE('',*,*,#35870,.T.);
#47060=ORIENTED_EDGE('',*,*,#35871,.T.);
#47061=ORIENTED_EDGE('',*,*,#35867,.F.);
#47062=ORIENTED_EDGE('',*,*,#35854,.F.);
#47063=ORIENTED_EDGE('',*,*,#35872,.F.);
#47064=ORIENTED_EDGE('',*,*,#35822,.T.);
#47065=ORIENTED_EDGE('',*,*,#35870,.F.);
#47066=ORIENTED_EDGE('',*,*,#35873,.T.);
#47067=ORIENTED_EDGE('',*,*,#35874,.T.);
#47068=ORIENTED_EDGE('',*,*,#35875,.T.);
#47069=ORIENTED_EDGE('',*,*,#35876,.T.);
#47070=ORIENTED_EDGE('',*,*,#35875,.F.);
#47071=ORIENTED_EDGE('',*,*,#35877,.T.);
#47072=ORIENTED_EDGE('',*,*,#35878,.F.);
#47073=ORIENTED_EDGE('',*,*,#35817,.T.);
#47074=ORIENTED_EDGE('',*,*,#35879,.T.);
#47075=ORIENTED_EDGE('',*,*,#35878,.T.);
#47076=ORIENTED_EDGE('',*,*,#35880,.T.);
#47077=ORIENTED_EDGE('',*,*,#35881,.T.);
#47078=ORIENTED_EDGE('',*,*,#35882,.T.);
#47079=ORIENTED_EDGE('',*,*,#35883,.F.);
#47080=ORIENTED_EDGE('',*,*,#35884,.F.);
#47081=ORIENTED_EDGE('',*,*,#35885,.F.);
#47082=ORIENTED_EDGE('',*,*,#35886,.F.);
#47083=ORIENTED_EDGE('',*,*,#35885,.T.);
#47084=ORIENTED_EDGE('',*,*,#35887,.F.);
#47085=ORIENTED_EDGE('',*,*,#35815,.F.);
#47086=ORIENTED_EDGE('',*,*,#35888,.T.);
#47087=ORIENTED_EDGE('',*,*,#35889,.F.);
#47088=ORIENTED_EDGE('',*,*,#35888,.F.);
#47089=ORIENTED_EDGE('',*,*,#35890,.F.);
#47090=ORIENTED_EDGE('',*,*,#35891,.F.);
#47091=ORIENTED_EDGE('',*,*,#35892,.F.);
#47092=ORIENTED_EDGE('',*,*,#35891,.T.);
#47093=ORIENTED_EDGE('',*,*,#35893,.F.);
#47094=ORIENTED_EDGE('',*,*,#35894,.T.);
#47095=ORIENTED_EDGE('',*,*,#35895,.F.);
#47096=ORIENTED_EDGE('',*,*,#35881,.F.);
#47097=ORIENTED_EDGE('',*,*,#35896,.T.);
#47098=ORIENTED_EDGE('',*,*,#35897,.F.);
#47099=ORIENTED_EDGE('',*,*,#35898,.T.);
#47100=ORIENTED_EDGE('',*,*,#35899,.F.);
#47101=ORIENTED_EDGE('',*,*,#35865,.F.);
#47102=ORIENTED_EDGE('',*,*,#35847,.T.);
#47103=ORIENTED_EDGE('',*,*,#35900,.T.);
#47104=ORIENTED_EDGE('',*,*,#35900,.F.);
#47105=ORIENTED_EDGE('',*,*,#35901,.F.);
#47106=ORIENTED_EDGE('',*,*,#35902,.F.);
#47107=ORIENTED_EDGE('',*,*,#35901,.T.);
#47108=ORIENTED_EDGE('',*,*,#35850,.T.);
#47109=ORIENTED_EDGE('',*,*,#35841,.F.);
#47110=ORIENTED_EDGE('',*,*,#35903,.F.);
#47111=ORIENTED_EDGE('',*,*,#35842,.T.);
#47112=ORIENTED_EDGE('',*,*,#35849,.T.);
#47113=ORIENTED_EDGE('',*,*,#35861,.F.);
#47114=ORIENTED_EDGE('',*,*,#35904,.F.);
#47115=ORIENTED_EDGE('',*,*,#35839,.F.);
#47116=ORIENTED_EDGE('',*,*,#35905,.T.);
#47117=ORIENTED_EDGE('',*,*,#35872,.T.);
#47118=ORIENTED_EDGE('',*,*,#35853,.F.);
#47119=ORIENTED_EDGE('',*,*,#35906,.F.);
#47120=ORIENTED_EDGE('',*,*,#35907,.T.);
#47121=ORIENTED_EDGE('',*,*,#35840,.T.);
#47122=ORIENTED_EDGE('',*,*,#35852,.F.);
#47123=ORIENTED_EDGE('',*,*,#35908,.T.);
#47124=ORIENTED_EDGE('',*,*,#35909,.T.);
#47125=ORIENTED_EDGE('',*,*,#35906,.T.);
#47126=ORIENTED_EDGE('',*,*,#35910,.T.);
#47127=ORIENTED_EDGE('',*,*,#35908,.F.);
#47128=ORIENTED_EDGE('',*,*,#35851,.F.);
#47129=ORIENTED_EDGE('',*,*,#35869,.T.);
#47130=ORIENTED_EDGE('',*,*,#35836,.T.);
#47131=ORIENTED_EDGE('',*,*,#35911,.T.);
#47132=ORIENTED_EDGE('',*,*,#35912,.T.);
#47133=ORIENTED_EDGE('',*,*,#35857,.T.);
#47134=ORIENTED_EDGE('',*,*,#35838,.T.);
#47135=ORIENTED_EDGE('',*,*,#35913,.F.);
#47136=ORIENTED_EDGE('',*,*,#35914,.F.);
#47137=ORIENTED_EDGE('',*,*,#35911,.F.);
#47138=ORIENTED_EDGE('',*,*,#35915,.F.);
#47139=ORIENTED_EDGE('',*,*,#35916,.T.);
#47140=ORIENTED_EDGE('',*,*,#35917,.F.);
#47141=ORIENTED_EDGE('',*,*,#35845,.F.);
#47142=ORIENTED_EDGE('',*,*,#35918,.T.);
#47143=ORIENTED_EDGE('',*,*,#35919,.T.);
#47144=ORIENTED_EDGE('',*,*,#35915,.T.);
#47145=ORIENTED_EDGE('',*,*,#35856,.T.);
#47146=ORIENTED_EDGE('',*,*,#35920,.F.);
#47147=ORIENTED_EDGE('',*,*,#35921,.T.);
#47148=ORIENTED_EDGE('',*,*,#35918,.F.);
#47149=ORIENTED_EDGE('',*,*,#35855,.F.);
#47150=ORIENTED_EDGE('',*,*,#35828,.F.);
#47151=ORIENTED_EDGE('',*,*,#35922,.T.);
#47152=ORIENTED_EDGE('',*,*,#35923,.T.);
#47153=ORIENTED_EDGE('',*,*,#35924,.T.);
#47154=ORIENTED_EDGE('',*,*,#35831,.F.);
#47155=ORIENTED_EDGE('',*,*,#35859,.F.);
#47156=ORIENTED_EDGE('',*,*,#35925,.F.);
#47157=ORIENTED_EDGE('',*,*,#35922,.F.);
#47158=ORIENTED_EDGE('',*,*,#35926,.F.);
#47159=ORIENTED_EDGE('',*,*,#35860,.F.);
#47160=ORIENTED_EDGE('',*,*,#35927,.F.);
#47161=ORIENTED_EDGE('',*,*,#35928,.F.);
#47162=ORIENTED_EDGE('',*,*,#35927,.T.);
#47163=ORIENTED_EDGE('',*,*,#35843,.T.);
#47164=ORIENTED_EDGE('',*,*,#35929,.T.);
#47165=ORIENTED_EDGE('',*,*,#35930,.F.);
#47166=ORIENTED_EDGE('',*,*,#35931,.T.);
#47167=ORIENTED_EDGE('',*,*,#35858,.T.);
#47168=ORIENTED_EDGE('',*,*,#35926,.T.);
#47169=ORIENTED_EDGE('',*,*,#35932,.F.);
#47170=ORIENTED_EDGE('',*,*,#35824,.T.);
#47171=ORIENTED_EDGE('',*,*,#35666,.T.);
#47172=ORIENTED_EDGE('',*,*,#35812,.T.);
#47173=ORIENTED_EDGE('',*,*,#35904,.T.);
#47174=ORIENTED_EDGE('',*,*,#35826,.F.);
#47175=ORIENTED_EDGE('',*,*,#35864,.T.);
#47176=ORIENTED_EDGE('',*,*,#35933,.T.);
#47177=ORIENTED_EDGE('',*,*,#35668,.T.);
#47178=ORIENTED_EDGE('',*,*,#35933,.F.);
#47179=ORIENTED_EDGE('',*,*,#35866,.T.);
#47180=ORIENTED_EDGE('',*,*,#35934,.T.);
#47181=ORIENTED_EDGE('',*,*,#35661,.T.);
#47182=ORIENTED_EDGE('',*,*,#35934,.F.);
#47183=ORIENTED_EDGE('',*,*,#35899,.T.);
#47184=ORIENTED_EDGE('',*,*,#35935,.F.);
#47185=ORIENTED_EDGE('',*,*,#35662,.T.);
#47186=ORIENTED_EDGE('',*,*,#35936,.T.);
#47187=ORIENTED_EDGE('',*,*,#35674,.F.);
#47188=ORIENTED_EDGE('',*,*,#35937,.T.);
#47189=ORIENTED_EDGE('',*,*,#35910,.F.);
#47190=ORIENTED_EDGE('',*,*,#35938,.T.);
#47191=ORIENTED_EDGE('',*,*,#35675,.F.);
#47192=ORIENTED_EDGE('',*,*,#35936,.F.);
#47193=ORIENTED_EDGE('',*,*,#35868,.F.);
#47194=ORIENTED_EDGE('',*,*,#35821,.T.);
#47195=ORIENTED_EDGE('',*,*,#35676,.F.);
#47196=ORIENTED_EDGE('',*,*,#35938,.F.);
#47197=ORIENTED_EDGE('',*,*,#35871,.F.);
#47198=ORIENTED_EDGE('',*,*,#35823,.F.);
#47199=ORIENTED_EDGE('',*,*,#35905,.F.);
#47200=ORIENTED_EDGE('',*,*,#35807,.F.);
#47201=ORIENTED_EDGE('',*,*,#35670,.F.);
#47202=ORIENTED_EDGE('',*,*,#35939,.T.);
#47203=ORIENTED_EDGE('',*,*,#35896,.F.);
#47204=ORIENTED_EDGE('',*,*,#35940,.F.);
#47205=ORIENTED_EDGE('',*,*,#35941,.F.);
#47206=ORIENTED_EDGE('',*,*,#35940,.T.);
#47207=ORIENTED_EDGE('',*,*,#35880,.F.);
#47208=ORIENTED_EDGE('',*,*,#35942,.F.);
#47209=ORIENTED_EDGE('',*,*,#35943,.F.);
#47210=ORIENTED_EDGE('',*,*,#35942,.T.);
#47211=ORIENTED_EDGE('',*,*,#35877,.F.);
#47212=ORIENTED_EDGE('',*,*,#35944,.F.);
#47213=ORIENTED_EDGE('',*,*,#35945,.F.);
#47214=ORIENTED_EDGE('',*,*,#35944,.T.);
#47215=ORIENTED_EDGE('',*,*,#35874,.F.);
#47216=ORIENTED_EDGE('',*,*,#35946,.F.);
#47217=ORIENTED_EDGE('',*,*,#35947,.F.);
#47218=ORIENTED_EDGE('',*,*,#35946,.T.);
#47219=ORIENTED_EDGE('',*,*,#35948,.F.);
#47220=ORIENTED_EDGE('',*,*,#35798,.F.);
#47221=ORIENTED_EDGE('',*,*,#35797,.F.);
#47222=ORIENTED_EDGE('',*,*,#35949,.F.);
#47223=ORIENTED_EDGE('',*,*,#35950,.F.);
#47224=ORIENTED_EDGE('',*,*,#35948,.T.);
#47225=ORIENTED_EDGE('',*,*,#35873,.F.);
#47226=ORIENTED_EDGE('',*,*,#35951,.T.);
#47227=ORIENTED_EDGE('',*,*,#35952,.T.);
#47228=ORIENTED_EDGE('',*,*,#35953,.F.);
#47229=ORIENTED_EDGE('',*,*,#35954,.F.);
#47230=ORIENTED_EDGE('',*,*,#35951,.F.);
#47231=ORIENTED_EDGE('',*,*,#35955,.T.);
#47232=ORIENTED_EDGE('',*,*,#35956,.F.);
#47233=ORIENTED_EDGE('',*,*,#35952,.F.);
#47234=ORIENTED_EDGE('',*,*,#35876,.F.);
#47235=ORIENTED_EDGE('',*,*,#35820,.T.);
#47236=ORIENTED_EDGE('',*,*,#35957,.F.);
#47237=ORIENTED_EDGE('',*,*,#35955,.F.);
#47238=ORIENTED_EDGE('',*,*,#35879,.F.);
#47239=ORIENTED_EDGE('',*,*,#35958,.T.);
#47240=ORIENTED_EDGE('',*,*,#35959,.F.);
#47241=ORIENTED_EDGE('',*,*,#35818,.F.);
#47242=ORIENTED_EDGE('',*,*,#35882,.F.);
#47243=ORIENTED_EDGE('',*,*,#35960,.T.);
#47244=ORIENTED_EDGE('',*,*,#35961,.F.);
#47245=ORIENTED_EDGE('',*,*,#35958,.F.);
#47246=ORIENTED_EDGE('',*,*,#35898,.F.);
#47247=ORIENTED_EDGE('',*,*,#35962,.F.);
#47248=ORIENTED_EDGE('',*,*,#35893,.T.);
#47249=ORIENTED_EDGE('',*,*,#35963,.T.);
#47250=ORIENTED_EDGE('',*,*,#35964,.T.);
#47251=ORIENTED_EDGE('',*,*,#35963,.F.);
#47252=ORIENTED_EDGE('',*,*,#35890,.T.);
#47253=ORIENTED_EDGE('',*,*,#35814,.T.);
#47254=ORIENTED_EDGE('',*,*,#35965,.T.);
#47255=ORIENTED_EDGE('',*,*,#35816,.T.);
#47256=ORIENTED_EDGE('',*,*,#35887,.T.);
#47257=ORIENTED_EDGE('',*,*,#35966,.T.);
#47258=ORIENTED_EDGE('',*,*,#35967,.T.);
#47259=ORIENTED_EDGE('',*,*,#35966,.F.);
#47260=ORIENTED_EDGE('',*,*,#35884,.T.);
#47261=ORIENTED_EDGE('',*,*,#35968,.T.);
#47262=ORIENTED_EDGE('',*,*,#35969,.T.);
#47263=ORIENTED_EDGE('',*,*,#35968,.F.);
#47264=ORIENTED_EDGE('',*,*,#35970,.T.);
#47265=ORIENTED_EDGE('',*,*,#35971,.T.);
#47266=ORIENTED_EDGE('',*,*,#35972,.T.);
#47267=ORIENTED_EDGE('',*,*,#35973,.T.);
#47268=ORIENTED_EDGE('',*,*,#35970,.F.);
#47269=ORIENTED_EDGE('',*,*,#35883,.T.);
#47270=ORIENTED_EDGE('',*,*,#35974,.F.);
#47271=ORIENTED_EDGE('',*,*,#35975,.F.);
#47272=ORIENTED_EDGE('',*,*,#35976,.T.);
#47273=ORIENTED_EDGE('',*,*,#35792,.T.);
#47274=ORIENTED_EDGE('',*,*,#35791,.T.);
#47275=ORIENTED_EDGE('',*,*,#35974,.T.);
#47276=ORIENTED_EDGE('',*,*,#35977,.F.);
#47277=ORIENTED_EDGE('',*,*,#35978,.T.);
#47278=ORIENTED_EDGE('',*,*,#35975,.T.);
#47279=ORIENTED_EDGE('',*,*,#35886,.T.);
#47280=ORIENTED_EDGE('',*,*,#35979,.F.);
#47281=ORIENTED_EDGE('',*,*,#35980,.T.);
#47282=ORIENTED_EDGE('',*,*,#35977,.T.);
#47283=ORIENTED_EDGE('',*,*,#35889,.T.);
#47284=ORIENTED_EDGE('',*,*,#35981,.F.);
#47285=ORIENTED_EDGE('',*,*,#35982,.T.);
#47286=ORIENTED_EDGE('',*,*,#35979,.T.);
#47287=ORIENTED_EDGE('',*,*,#35892,.T.);
#47288=ORIENTED_EDGE('',*,*,#35983,.F.);
#47289=ORIENTED_EDGE('',*,*,#35984,.T.);
#47290=ORIENTED_EDGE('',*,*,#35981,.T.);
#47291=ORIENTED_EDGE('',*,*,#35895,.T.);
#47292=ORIENTED_EDGE('',*,*,#35985,.F.);
#47293=ORIENTED_EDGE('',*,*,#35894,.F.);
#47294=ORIENTED_EDGE('',*,*,#35986,.F.);
#47295=ORIENTED_EDGE('',*,*,#35987,.F.);
#47296=ORIENTED_EDGE('',*,*,#35986,.T.);
#47297=ORIENTED_EDGE('',*,*,#35962,.T.);
#47298=ORIENTED_EDGE('',*,*,#35988,.T.);
#47299=ORIENTED_EDGE('',*,*,#35989,.F.);
#47300=ORIENTED_EDGE('',*,*,#35990,.F.);
#47301=ORIENTED_EDGE('',*,*,#35991,.T.);
#47302=ORIENTED_EDGE('',*,*,#35992,.F.);
#47303=ORIENTED_EDGE('',*,*,#35960,.F.);
#47304=ORIENTED_EDGE('',*,*,#35993,.T.);
#47305=ORIENTED_EDGE('',*,*,#35994,.T.);
#47306=ORIENTED_EDGE('',*,*,#35990,.T.);
#47307=ORIENTED_EDGE('',*,*,#35897,.T.);
#47308=ORIENTED_EDGE('',*,*,#35995,.F.);
#47309=ORIENTED_EDGE('',*,*,#35996,.T.);
#47310=ORIENTED_EDGE('',*,*,#35993,.F.);
#47311=ORIENTED_EDGE('',*,*,#35939,.F.);
#47312=ORIENTED_EDGE('',*,*,#35997,.T.);
#47313=ORIENTED_EDGE('',*,*,#35983,.T.);
#47314=ORIENTED_EDGE('',*,*,#35985,.T.);
#47315=ORIENTED_EDGE('',*,*,#35998,.F.);
#47316=ORIENTED_EDGE('',*,*,#35999,.F.);
#47317=ORIENTED_EDGE('',*,*,#35663,.T.);
#47318=ORIENTED_EDGE('',*,*,#35935,.T.);
#47319=ORIENTED_EDGE('',*,*,#35902,.T.);
#47320=ORIENTED_EDGE('',*,*,#35810,.F.);
#47321=ORIENTED_EDGE('',*,*,#35664,.T.);
#47322=ORIENTED_EDGE('',*,*,#35999,.T.);
#47323=ORIENTED_EDGE('',*,*,#35903,.T.);
#47324=ORIENTED_EDGE('',*,*,#35809,.T.);
#47325=ORIENTED_EDGE('',*,*,#35907,.F.);
#47326=ORIENTED_EDGE('',*,*,#36000,.F.);
#47327=ORIENTED_EDGE('',*,*,#35672,.F.);
#47328=ORIENTED_EDGE('',*,*,#36000,.T.);
#47329=ORIENTED_EDGE('',*,*,#35909,.F.);
#47330=ORIENTED_EDGE('',*,*,#35937,.F.);
#47331=ORIENTED_EDGE('',*,*,#35673,.F.);
#47332=ORIENTED_EDGE('',*,*,#36001,.T.);
#47333=ORIENTED_EDGE('',*,*,#36002,.T.);
#47334=ORIENTED_EDGE('',*,*,#35920,.T.);
#47335=ORIENTED_EDGE('',*,*,#35912,.F.);
#47336=ORIENTED_EDGE('',*,*,#36003,.T.);
#47337=ORIENTED_EDGE('',*,*,#36004,.F.);
#47338=ORIENTED_EDGE('',*,*,#36005,.T.);
#47339=ORIENTED_EDGE('',*,*,#36003,.F.);
#47340=ORIENTED_EDGE('',*,*,#35914,.T.);
#47341=ORIENTED_EDGE('',*,*,#36006,.T.);
#47342=ORIENTED_EDGE('',*,*,#36007,.T.);
#47343=ORIENTED_EDGE('',*,*,#36004,.T.);
#47344=ORIENTED_EDGE('',*,*,#35913,.T.);
#47345=ORIENTED_EDGE('',*,*,#36008,.F.);
#47346=ORIENTED_EDGE('',*,*,#36009,.T.);
#47347=ORIENTED_EDGE('',*,*,#35776,.T.);
#47348=ORIENTED_EDGE('',*,*,#36006,.F.);
#47349=ORIENTED_EDGE('',*,*,#35837,.F.);
#47350=ORIENTED_EDGE('',*,*,#36010,.T.);
#47351=ORIENTED_EDGE('',*,*,#35805,.T.);
#47352=ORIENTED_EDGE('',*,*,#35770,.T.);
#47353=ORIENTED_EDGE('',*,*,#36008,.T.);
#47354=ORIENTED_EDGE('',*,*,#35834,.T.);
#47355=ORIENTED_EDGE('',*,*,#35917,.T.);
#47356=ORIENTED_EDGE('',*,*,#36011,.T.);
#47357=ORIENTED_EDGE('',*,*,#36012,.F.);
#47358=ORIENTED_EDGE('',*,*,#36013,.F.);
#47359=ORIENTED_EDGE('',*,*,#36002,.F.);
#47360=ORIENTED_EDGE('',*,*,#35806,.T.);
#47361=ORIENTED_EDGE('',*,*,#36010,.F.);
#47362=ORIENTED_EDGE('',*,*,#36014,.F.);
#47363=ORIENTED_EDGE('',*,*,#36015,.F.);
#47364=ORIENTED_EDGE('',*,*,#36014,.T.);
#47365=ORIENTED_EDGE('',*,*,#35916,.F.);
#47366=ORIENTED_EDGE('',*,*,#36016,.F.);
#47367=ORIENTED_EDGE('',*,*,#36017,.F.);
#47368=ORIENTED_EDGE('',*,*,#36016,.T.);
#47369=ORIENTED_EDGE('',*,*,#35919,.F.);
#47370=ORIENTED_EDGE('',*,*,#36018,.F.);
#47371=ORIENTED_EDGE('',*,*,#36019,.F.);
#47372=ORIENTED_EDGE('',*,*,#36013,.T.);
#47373=ORIENTED_EDGE('',*,*,#36020,.F.);
#47374=ORIENTED_EDGE('',*,*,#36018,.T.);
#47375=ORIENTED_EDGE('',*,*,#35921,.F.);
#47376=ORIENTED_EDGE('',*,*,#36021,.T.);
#47377=ORIENTED_EDGE('',*,*,#36022,.T.);
#47378=ORIENTED_EDGE('',*,*,#36023,.F.);
#47379=ORIENTED_EDGE('',*,*,#36022,.F.);
#47380=ORIENTED_EDGE('',*,*,#36024,.F.);
#47381=ORIENTED_EDGE('',*,*,#36025,.F.);
#47382=ORIENTED_EDGE('',*,*,#36026,.F.);
#47383=ORIENTED_EDGE('',*,*,#36025,.T.);
#47384=ORIENTED_EDGE('',*,*,#36027,.F.);
#47385=ORIENTED_EDGE('',*,*,#36028,.F.);
#47386=ORIENTED_EDGE('',*,*,#36027,.T.);
#47387=ORIENTED_EDGE('',*,*,#36024,.T.);
#47388=ORIENTED_EDGE('',*,*,#36021,.F.);
#47389=ORIENTED_EDGE('',*,*,#36029,.F.);
#47390=ORIENTED_EDGE('',*,*,#36030,.F.);
#47391=ORIENTED_EDGE('',*,*,#35929,.F.);
#47392=ORIENTED_EDGE('',*,*,#35832,.F.);
#47393=ORIENTED_EDGE('',*,*,#36031,.F.);
#47394=ORIENTED_EDGE('',*,*,#35768,.F.);
#47395=ORIENTED_EDGE('',*,*,#35801,.F.);
#47396=ORIENTED_EDGE('',*,*,#36031,.T.);
#47397=ORIENTED_EDGE('',*,*,#35829,.T.);
#47398=ORIENTED_EDGE('',*,*,#36032,.T.);
#47399=ORIENTED_EDGE('',*,*,#35760,.F.);
#47400=ORIENTED_EDGE('',*,*,#36033,.F.);
#47401=ORIENTED_EDGE('',*,*,#36032,.F.);
#47402=ORIENTED_EDGE('',*,*,#35924,.F.);
#47403=ORIENTED_EDGE('',*,*,#36034,.F.);
#47404=ORIENTED_EDGE('',*,*,#36035,.F.);
#47405=ORIENTED_EDGE('',*,*,#36034,.T.);
#47406=ORIENTED_EDGE('',*,*,#35923,.F.);
#47407=ORIENTED_EDGE('',*,*,#36036,.T.);
#47408=ORIENTED_EDGE('',*,*,#36037,.F.);
#47409=ORIENTED_EDGE('',*,*,#36038,.F.);
#47410=ORIENTED_EDGE('',*,*,#36036,.F.);
#47411=ORIENTED_EDGE('',*,*,#35925,.T.);
#47412=ORIENTED_EDGE('',*,*,#35931,.F.);
#47413=ORIENTED_EDGE('',*,*,#36039,.F.);
#47414=ORIENTED_EDGE('',*,*,#36040,.F.);
#47415=ORIENTED_EDGE('',*,*,#36041,.T.);
#47416=ORIENTED_EDGE('',*,*,#36042,.T.);
#47417=ORIENTED_EDGE('',*,*,#35928,.T.);
#47418=ORIENTED_EDGE('',*,*,#36043,.F.);
#47419=ORIENTED_EDGE('',*,*,#36044,.T.);
#47420=ORIENTED_EDGE('',*,*,#36040,.T.);
#47421=ORIENTED_EDGE('',*,*,#35930,.T.);
#47422=ORIENTED_EDGE('',*,*,#35803,.T.);
#47423=ORIENTED_EDGE('',*,*,#36045,.T.);
#47424=ORIENTED_EDGE('',*,*,#36043,.T.);
#47425=ORIENTED_EDGE('',*,*,#36030,.T.);
#47426=ORIENTED_EDGE('',*,*,#36046,.F.);
#47427=ORIENTED_EDGE('',*,*,#36039,.T.);
#47428=ORIENTED_EDGE('',*,*,#36047,.T.);
#47429=ORIENTED_EDGE('',*,*,#36048,.T.);
#47430=ORIENTED_EDGE('',*,*,#36047,.F.);
#47431=ORIENTED_EDGE('',*,*,#35932,.T.);
#47432=ORIENTED_EDGE('',*,*,#36042,.F.);
#47433=ORIENTED_EDGE('',*,*,#36049,.T.);
#47434=ORIENTED_EDGE('',*,*,#35796,.T.);
#47435=ORIENTED_EDGE('',*,*,#36050,.T.);
#47436=ORIENTED_EDGE('',*,*,#36051,.T.);
#47437=ORIENTED_EDGE('',*,*,#35787,.T.);
#47438=ORIENTED_EDGE('',*,*,#35995,.T.);
#47439=ORIENTED_EDGE('',*,*,#35941,.T.);
#47440=ORIENTED_EDGE('',*,*,#35943,.T.);
#47441=ORIENTED_EDGE('',*,*,#35945,.T.);
#47442=ORIENTED_EDGE('',*,*,#35947,.T.);
#47443=ORIENTED_EDGE('',*,*,#35949,.T.);
#47444=ORIENTED_EDGE('',*,*,#36052,.T.);
#47445=ORIENTED_EDGE('',*,*,#36053,.T.);
#47446=ORIENTED_EDGE('',*,*,#35799,.T.);
#47447=ORIENTED_EDGE('',*,*,#35950,.T.);
#47448=ORIENTED_EDGE('',*,*,#36054,.F.);
#47449=ORIENTED_EDGE('',*,*,#36055,.T.);
#47450=ORIENTED_EDGE('',*,*,#36052,.F.);
#47451=ORIENTED_EDGE('',*,*,#35954,.T.);
#47452=ORIENTED_EDGE('',*,*,#35992,.T.);
#47453=ORIENTED_EDGE('',*,*,#36056,.T.);
#47454=ORIENTED_EDGE('',*,*,#36057,.T.);
#47455=ORIENTED_EDGE('',*,*,#36054,.T.);
#47456=ORIENTED_EDGE('',*,*,#35953,.T.);
#47457=ORIENTED_EDGE('',*,*,#35956,.T.);
#47458=ORIENTED_EDGE('',*,*,#35957,.T.);
#47459=ORIENTED_EDGE('',*,*,#35819,.T.);
#47460=ORIENTED_EDGE('',*,*,#35959,.T.);
#47461=ORIENTED_EDGE('',*,*,#35961,.T.);
#47462=ORIENTED_EDGE('',*,*,#35988,.F.);
#47463=ORIENTED_EDGE('',*,*,#35964,.F.);
#47464=ORIENTED_EDGE('',*,*,#35965,.F.);
#47465=ORIENTED_EDGE('',*,*,#35813,.F.);
#47466=ORIENTED_EDGE('',*,*,#35967,.F.);
#47467=ORIENTED_EDGE('',*,*,#35969,.F.);
#47468=ORIENTED_EDGE('',*,*,#35972,.F.);
#47469=ORIENTED_EDGE('',*,*,#36058,.F.);
#47470=ORIENTED_EDGE('',*,*,#36059,.F.);
#47471=ORIENTED_EDGE('',*,*,#36060,.F.);
#47472=ORIENTED_EDGE('',*,*,#36058,.T.);
#47473=ORIENTED_EDGE('',*,*,#35971,.F.);
#47474=ORIENTED_EDGE('',*,*,#36061,.T.);
#47475=ORIENTED_EDGE('',*,*,#36062,.F.);
#47476=ORIENTED_EDGE('',*,*,#36061,.F.);
#47477=ORIENTED_EDGE('',*,*,#35973,.F.);
#47478=ORIENTED_EDGE('',*,*,#35790,.F.);
#47479=ORIENTED_EDGE('',*,*,#36063,.F.);
#47480=ORIENTED_EDGE('',*,*,#35793,.F.);
#47481=ORIENTED_EDGE('',*,*,#35976,.F.);
#47482=ORIENTED_EDGE('',*,*,#35978,.F.);
#47483=ORIENTED_EDGE('',*,*,#35980,.F.);
#47484=ORIENTED_EDGE('',*,*,#35982,.F.);
#47485=ORIENTED_EDGE('',*,*,#35984,.F.);
#47486=ORIENTED_EDGE('',*,*,#35997,.F.);
#47487=ORIENTED_EDGE('',*,*,#35781,.F.);
#47488=ORIENTED_EDGE('',*,*,#36064,.F.);
#47489=ORIENTED_EDGE('',*,*,#36065,.F.);
#47490=ORIENTED_EDGE('',*,*,#36066,.F.);
#47491=ORIENTED_EDGE('',*,*,#35987,.T.);
#47492=ORIENTED_EDGE('',*,*,#36067,.T.);
#47493=ORIENTED_EDGE('',*,*,#36068,.T.);
#47494=ORIENTED_EDGE('',*,*,#36067,.F.);
#47495=ORIENTED_EDGE('',*,*,#35989,.T.);
#47496=ORIENTED_EDGE('',*,*,#36069,.T.);
#47497=ORIENTED_EDGE('',*,*,#36070,.T.);
#47498=ORIENTED_EDGE('',*,*,#36069,.F.);
#47499=ORIENTED_EDGE('',*,*,#36060,.T.);
#47500=ORIENTED_EDGE('',*,*,#36071,.T.);
#47501=ORIENTED_EDGE('',*,*,#36072,.T.);
#47502=ORIENTED_EDGE('',*,*,#36073,.T.);
#47503=ORIENTED_EDGE('',*,*,#36074,.F.);
#47504=ORIENTED_EDGE('',*,*,#36075,.F.);
#47505=ORIENTED_EDGE('',*,*,#36056,.F.);
#47506=ORIENTED_EDGE('',*,*,#36076,.T.);
#47507=ORIENTED_EDGE('',*,*,#36077,.F.);
#47508=ORIENTED_EDGE('',*,*,#36073,.F.);
#47509=ORIENTED_EDGE('',*,*,#35991,.F.);
#47510=ORIENTED_EDGE('',*,*,#36078,.T.);
#47511=ORIENTED_EDGE('',*,*,#36079,.F.);
#47512=ORIENTED_EDGE('',*,*,#36076,.F.);
#47513=ORIENTED_EDGE('',*,*,#35994,.F.);
#47514=ORIENTED_EDGE('',*,*,#36078,.F.);
#47515=ORIENTED_EDGE('',*,*,#35996,.F.);
#47516=ORIENTED_EDGE('',*,*,#35786,.F.);
#47517=ORIENTED_EDGE('',*,*,#36080,.F.);
#47518=ORIENTED_EDGE('',*,*,#35788,.T.);
#47519=ORIENTED_EDGE('',*,*,#36051,.F.);
#47520=ORIENTED_EDGE('',*,*,#36081,.F.);
#47521=ORIENTED_EDGE('',*,*,#36082,.F.);
#47522=ORIENTED_EDGE('',*,*,#35784,.T.);
#47523=ORIENTED_EDGE('',*,*,#36083,.T.);
#47524=ORIENTED_EDGE('',*,*,#36084,.T.);
#47525=ORIENTED_EDGE('',*,*,#36064,.T.);
#47526=ORIENTED_EDGE('',*,*,#36066,.T.);
#47527=ORIENTED_EDGE('',*,*,#36085,.T.);
#47528=ORIENTED_EDGE('',*,*,#35782,.T.);
#47529=ORIENTED_EDGE('',*,*,#35998,.T.);
#47530=ORIENTED_EDGE('',*,*,#36086,.T.);
#47531=ORIENTED_EDGE('',*,*,#35647,.F.);
#47532=ORIENTED_EDGE('',*,*,#35779,.F.);
#47533=ORIENTED_EDGE('',*,*,#36087,.F.);
#47534=ORIENTED_EDGE('',*,*,#35780,.T.);
#47535=ORIENTED_EDGE('',*,*,#35645,.F.);
#47536=ORIENTED_EDGE('',*,*,#36088,.F.);
#47537=ORIENTED_EDGE('',*,*,#36089,.F.);
#47538=ORIENTED_EDGE('',*,*,#36090,.F.);
#47539=ORIENTED_EDGE('',*,*,#36088,.T.);
#47540=ORIENTED_EDGE('',*,*,#35644,.F.);
#47541=ORIENTED_EDGE('',*,*,#36091,.F.);
#47542=ORIENTED_EDGE('',*,*,#36091,.T.);
#47543=ORIENTED_EDGE('',*,*,#35643,.F.);
#47544=ORIENTED_EDGE('',*,*,#36092,.F.);
#47545=ORIENTED_EDGE('',*,*,#36093,.F.);
#47546=ORIENTED_EDGE('',*,*,#36094,.T.);
#47547=ORIENTED_EDGE('',*,*,#36095,.F.);
#47548=ORIENTED_EDGE('',*,*,#36011,.F.);
#47549=ORIENTED_EDGE('',*,*,#36001,.F.);
#47550=ORIENTED_EDGE('',*,*,#36096,.T.);
#47551=ORIENTED_EDGE('',*,*,#36097,.F.);
#47552=ORIENTED_EDGE('',*,*,#36094,.F.);
#47553=ORIENTED_EDGE('',*,*,#36005,.F.);
#47554=ORIENTED_EDGE('',*,*,#35775,.T.);
#47555=ORIENTED_EDGE('',*,*,#36098,.F.);
#47556=ORIENTED_EDGE('',*,*,#36096,.F.);
#47557=ORIENTED_EDGE('',*,*,#36007,.F.);
#47558=ORIENTED_EDGE('',*,*,#35777,.T.);
#47559=ORIENTED_EDGE('',*,*,#36009,.F.);
#47560=ORIENTED_EDGE('',*,*,#35769,.F.);
#47561=ORIENTED_EDGE('',*,*,#36099,.F.);
#47562=ORIENTED_EDGE('',*,*,#36020,.T.);
#47563=ORIENTED_EDGE('',*,*,#36012,.T.);
#47564=ORIENTED_EDGE('',*,*,#36100,.F.);
#47565=ORIENTED_EDGE('',*,*,#36092,.T.);
#47566=ORIENTED_EDGE('',*,*,#35660,.F.);
#47567=ORIENTED_EDGE('',*,*,#36101,.F.);
#47568=ORIENTED_EDGE('',*,*,#36102,.F.);
#47569=ORIENTED_EDGE('',*,*,#35804,.T.);
#47570=ORIENTED_EDGE('',*,*,#36015,.T.);
#47571=ORIENTED_EDGE('',*,*,#36017,.T.);
#47572=ORIENTED_EDGE('',*,*,#36019,.T.);
#47573=ORIENTED_EDGE('',*,*,#36101,.T.);
#47574=ORIENTED_EDGE('',*,*,#35659,.F.);
#47575=ORIENTED_EDGE('',*,*,#36103,.F.);
#47576=ORIENTED_EDGE('',*,*,#36104,.F.);
#47577=ORIENTED_EDGE('',*,*,#36105,.F.);
#47578=ORIENTED_EDGE('',*,*,#36106,.T.);
#47579=ORIENTED_EDGE('',*,*,#36103,.T.);
#47580=ORIENTED_EDGE('',*,*,#35658,.T.);
#47581=ORIENTED_EDGE('',*,*,#36107,.T.);
#47582=ORIENTED_EDGE('',*,*,#36108,.T.);
#47583=ORIENTED_EDGE('',*,*,#36109,.T.);
#47584=ORIENTED_EDGE('',*,*,#36023,.T.);
#47585=ORIENTED_EDGE('',*,*,#36107,.F.);
#47586=ORIENTED_EDGE('',*,*,#36026,.T.);
#47587=ORIENTED_EDGE('',*,*,#36110,.T.);
#47588=ORIENTED_EDGE('',*,*,#36111,.T.);
#47589=ORIENTED_EDGE('',*,*,#36112,.F.);
#47590=ORIENTED_EDGE('',*,*,#36113,.T.);
#47591=ORIENTED_EDGE('',*,*,#36110,.F.);
#47592=ORIENTED_EDGE('',*,*,#36028,.T.);
#47593=ORIENTED_EDGE('',*,*,#36109,.F.);
#47594=ORIENTED_EDGE('',*,*,#36114,.T.);
#47595=ORIENTED_EDGE('',*,*,#36112,.T.);
#47596=ORIENTED_EDGE('',*,*,#36029,.T.);
#47597=ORIENTED_EDGE('',*,*,#36115,.F.);
#47598=ORIENTED_EDGE('',*,*,#36116,.T.);
#47599=ORIENTED_EDGE('',*,*,#36105,.T.);
#47600=ORIENTED_EDGE('',*,*,#35657,.T.);
#47601=ORIENTED_EDGE('',*,*,#35763,.T.);
#47602=ORIENTED_EDGE('',*,*,#36117,.T.);
#47603=ORIENTED_EDGE('',*,*,#35764,.T.);
#47604=ORIENTED_EDGE('',*,*,#36033,.T.);
#47605=ORIENTED_EDGE('',*,*,#35761,.F.);
#47606=ORIENTED_EDGE('',*,*,#36035,.T.);
#47607=ORIENTED_EDGE('',*,*,#36118,.T.);
#47608=ORIENTED_EDGE('',*,*,#36119,.T.);
#47609=ORIENTED_EDGE('',*,*,#36118,.F.);
#47610=ORIENTED_EDGE('',*,*,#36037,.T.);
#47611=ORIENTED_EDGE('',*,*,#36120,.T.);
#47612=ORIENTED_EDGE('',*,*,#36121,.T.);
#47613=ORIENTED_EDGE('',*,*,#36120,.F.);
#47614=ORIENTED_EDGE('',*,*,#36038,.T.);
#47615=ORIENTED_EDGE('',*,*,#36046,.T.);
#47616=ORIENTED_EDGE('',*,*,#36122,.T.);
#47617=ORIENTED_EDGE('',*,*,#36049,.F.);
#47618=ORIENTED_EDGE('',*,*,#36041,.F.);
#47619=ORIENTED_EDGE('',*,*,#36044,.F.);
#47620=ORIENTED_EDGE('',*,*,#36045,.F.);
#47621=ORIENTED_EDGE('',*,*,#35802,.F.);
#47622=ORIENTED_EDGE('',*,*,#36123,.T.);
#47623=ORIENTED_EDGE('',*,*,#36115,.T.);
#47624=ORIENTED_EDGE('',*,*,#35656,.T.);
#47625=ORIENTED_EDGE('',*,*,#36124,.F.);
#47626=ORIENTED_EDGE('',*,*,#36125,.T.);
#47627=ORIENTED_EDGE('',*,*,#36048,.F.);
#47628=ORIENTED_EDGE('',*,*,#36126,.F.);
#47629=ORIENTED_EDGE('',*,*,#36127,.T.);
#47630=ORIENTED_EDGE('',*,*,#36124,.T.);
#47631=ORIENTED_EDGE('',*,*,#35655,.T.);
#47632=ORIENTED_EDGE('',*,*,#35654,.T.);
#47633=ORIENTED_EDGE('',*,*,#36128,.F.);
#47634=ORIENTED_EDGE('',*,*,#36129,.T.);
#47635=ORIENTED_EDGE('',*,*,#36126,.T.);
#47636=ORIENTED_EDGE('',*,*,#35759,.T.);
#47637=ORIENTED_EDGE('',*,*,#36130,.T.);
#47638=ORIENTED_EDGE('',*,*,#36128,.T.);
#47639=ORIENTED_EDGE('',*,*,#35653,.T.);
#47640=ORIENTED_EDGE('',*,*,#36131,.F.);
#47641=ORIENTED_EDGE('',*,*,#36132,.T.);
#47642=ORIENTED_EDGE('',*,*,#35757,.T.);
#47643=ORIENTED_EDGE('',*,*,#35651,.T.);
#47644=ORIENTED_EDGE('',*,*,#36133,.F.);
#47645=ORIENTED_EDGE('',*,*,#36134,.T.);
#47646=ORIENTED_EDGE('',*,*,#36131,.T.);
#47647=ORIENTED_EDGE('',*,*,#35650,.T.);
#47648=ORIENTED_EDGE('',*,*,#36081,.T.);
#47649=ORIENTED_EDGE('',*,*,#36050,.F.);
#47650=ORIENTED_EDGE('',*,*,#36135,.F.);
#47651=ORIENTED_EDGE('',*,*,#36136,.F.);
#47652=ORIENTED_EDGE('',*,*,#36135,.T.);
#47653=ORIENTED_EDGE('',*,*,#35795,.F.);
#47654=ORIENTED_EDGE('',*,*,#35800,.F.);
#47655=ORIENTED_EDGE('',*,*,#36137,.F.);
#47656=ORIENTED_EDGE('',*,*,#36138,.F.);
#47657=ORIENTED_EDGE('',*,*,#36137,.T.);
#47658=ORIENTED_EDGE('',*,*,#36053,.F.);
#47659=ORIENTED_EDGE('',*,*,#36139,.F.);
#47660=ORIENTED_EDGE('',*,*,#36140,.F.);
#47661=ORIENTED_EDGE('',*,*,#36139,.T.);
#47662=ORIENTED_EDGE('',*,*,#36055,.F.);
#47663=ORIENTED_EDGE('',*,*,#36141,.T.);
#47664=ORIENTED_EDGE('',*,*,#36142,.F.);
#47665=ORIENTED_EDGE('',*,*,#36075,.T.);
#47666=ORIENTED_EDGE('',*,*,#36143,.F.);
#47667=ORIENTED_EDGE('',*,*,#36141,.F.);
#47668=ORIENTED_EDGE('',*,*,#36057,.F.);
#47669=ORIENTED_EDGE('',*,*,#36071,.F.);
#47670=ORIENTED_EDGE('',*,*,#36059,.T.);
#47671=ORIENTED_EDGE('',*,*,#36144,.T.);
#47672=ORIENTED_EDGE('',*,*,#36145,.T.);
#47673=ORIENTED_EDGE('',*,*,#36146,.F.);
#47674=ORIENTED_EDGE('',*,*,#36147,.T.);
#47675=ORIENTED_EDGE('',*,*,#36144,.F.);
#47676=ORIENTED_EDGE('',*,*,#36062,.T.);
#47677=ORIENTED_EDGE('',*,*,#36148,.F.);
#47678=ORIENTED_EDGE('',*,*,#36149,.T.);
#47679=ORIENTED_EDGE('',*,*,#36146,.T.);
#47680=ORIENTED_EDGE('',*,*,#36063,.T.);
#47681=ORIENTED_EDGE('',*,*,#36150,.F.);
#47682=ORIENTED_EDGE('',*,*,#36151,.T.);
#47683=ORIENTED_EDGE('',*,*,#36148,.T.);
#47684=ORIENTED_EDGE('',*,*,#35789,.T.);
#47685=ORIENTED_EDGE('',*,*,#35794,.T.);
#47686=ORIENTED_EDGE('',*,*,#36084,.F.);
#47687=ORIENTED_EDGE('',*,*,#36152,.T.);
#47688=ORIENTED_EDGE('',*,*,#36150,.T.);
#47689=ORIENTED_EDGE('',*,*,#36065,.T.);
#47690=ORIENTED_EDGE('',*,*,#36085,.F.);
#47691=ORIENTED_EDGE('',*,*,#36068,.F.);
#47692=ORIENTED_EDGE('',*,*,#36070,.F.);
#47693=ORIENTED_EDGE('',*,*,#36072,.F.);
#47694=ORIENTED_EDGE('',*,*,#36153,.T.);
#47695=ORIENTED_EDGE('',*,*,#36133,.T.);
#47696=ORIENTED_EDGE('',*,*,#35649,.T.);
#47697=ORIENTED_EDGE('',*,*,#36154,.F.);
#47698=ORIENTED_EDGE('',*,*,#36155,.F.);
#47699=ORIENTED_EDGE('',*,*,#36074,.T.);
#47700=ORIENTED_EDGE('',*,*,#36077,.T.);
#47701=ORIENTED_EDGE('',*,*,#36079,.T.);
#47702=ORIENTED_EDGE('',*,*,#36080,.T.);
#47703=ORIENTED_EDGE('',*,*,#35785,.T.);
#47704=ORIENTED_EDGE('',*,*,#36082,.T.);
#47705=ORIENTED_EDGE('',*,*,#36156,.T.);
#47706=ORIENTED_EDGE('',*,*,#36083,.F.);
#47707=ORIENTED_EDGE('',*,*,#35783,.F.);
#47708=ORIENTED_EDGE('',*,*,#36154,.T.);
#47709=ORIENTED_EDGE('',*,*,#35648,.F.);
#47710=ORIENTED_EDGE('',*,*,#36086,.F.);
#47711=ORIENTED_EDGE('',*,*,#36157,.F.);
#47712=ORIENTED_EDGE('',*,*,#36158,.F.);
#47713=ORIENTED_EDGE('',*,*,#36157,.T.);
#47714=ORIENTED_EDGE('',*,*,#36159,.T.);
#47715=ORIENTED_EDGE('',*,*,#36160,.F.);
#47716=ORIENTED_EDGE('',*,*,#36156,.F.);
#47717=ORIENTED_EDGE('',*,*,#36136,.T.);
#47718=ORIENTED_EDGE('',*,*,#36138,.T.);
#47719=ORIENTED_EDGE('',*,*,#36140,.T.);
#47720=ORIENTED_EDGE('',*,*,#36142,.T.);
#47721=ORIENTED_EDGE('',*,*,#36143,.T.);
#47722=ORIENTED_EDGE('',*,*,#36155,.T.);
#47723=ORIENTED_EDGE('',*,*,#36158,.T.);
#47724=ORIENTED_EDGE('',*,*,#36161,.F.);
#47725=ORIENTED_EDGE('',*,*,#36162,.F.);
#47726=ORIENTED_EDGE('',*,*,#36153,.F.);
#47727=ORIENTED_EDGE('',*,*,#36145,.F.);
#47728=ORIENTED_EDGE('',*,*,#36147,.F.);
#47729=ORIENTED_EDGE('',*,*,#36149,.F.);
#47730=ORIENTED_EDGE('',*,*,#36151,.F.);
#47731=ORIENTED_EDGE('',*,*,#36152,.F.);
#47732=ORIENTED_EDGE('',*,*,#36162,.T.);
#47733=ORIENTED_EDGE('',*,*,#36163,.F.);
#47734=ORIENTED_EDGE('',*,*,#36164,.F.);
#47735=ORIENTED_EDGE('',*,*,#36134,.F.);
#47736=ORIENTED_EDGE('',*,*,#36164,.T.);
#47737=ORIENTED_EDGE('',*,*,#36165,.F.);
#47738=ORIENTED_EDGE('',*,*,#36166,.F.);
#47739=ORIENTED_EDGE('',*,*,#36132,.F.);
#47740=ORIENTED_EDGE('',*,*,#36166,.T.);
#47741=ORIENTED_EDGE('',*,*,#36167,.F.);
#47742=ORIENTED_EDGE('',*,*,#36168,.T.);
#47743=ORIENTED_EDGE('',*,*,#36130,.F.);
#47744=ORIENTED_EDGE('',*,*,#35758,.F.);
#47745=ORIENTED_EDGE('',*,*,#36129,.F.);
#47746=ORIENTED_EDGE('',*,*,#36168,.F.);
#47747=ORIENTED_EDGE('',*,*,#36169,.F.);
#47748=ORIENTED_EDGE('',*,*,#36170,.F.);
#47749=ORIENTED_EDGE('',*,*,#35639,.T.);
#47750=ORIENTED_EDGE('',*,*,#35642,.T.);
#47751=ORIENTED_EDGE('',*,*,#36170,.T.);
#47752=ORIENTED_EDGE('',*,*,#36171,.F.);
#47753=ORIENTED_EDGE('',*,*,#36172,.F.);
#47754=ORIENTED_EDGE('',*,*,#36127,.F.);
#47755=ORIENTED_EDGE('',*,*,#36125,.F.);
#47756=ORIENTED_EDGE('',*,*,#36172,.T.);
#47757=ORIENTED_EDGE('',*,*,#36173,.F.);
#47758=ORIENTED_EDGE('',*,*,#36174,.F.);
#47759=ORIENTED_EDGE('',*,*,#36123,.F.);
#47760=ORIENTED_EDGE('',*,*,#35765,.F.);
#47761=ORIENTED_EDGE('',*,*,#36117,.F.);
#47762=ORIENTED_EDGE('',*,*,#35762,.F.);
#47763=ORIENTED_EDGE('',*,*,#36119,.F.);
#47764=ORIENTED_EDGE('',*,*,#36121,.F.);
#47765=ORIENTED_EDGE('',*,*,#36122,.F.);
#47766=ORIENTED_EDGE('',*,*,#36174,.T.);
#47767=ORIENTED_EDGE('',*,*,#36175,.F.);
#47768=ORIENTED_EDGE('',*,*,#36176,.F.);
#47769=ORIENTED_EDGE('',*,*,#36116,.F.);
#47770=ORIENTED_EDGE('',*,*,#36176,.T.);
#47771=ORIENTED_EDGE('',*,*,#36177,.F.);
#47772=ORIENTED_EDGE('',*,*,#36178,.F.);
#47773=ORIENTED_EDGE('',*,*,#36106,.F.);
#47774=ORIENTED_EDGE('',*,*,#36114,.F.);
#47775=ORIENTED_EDGE('',*,*,#36108,.F.);
#47776=ORIENTED_EDGE('',*,*,#36111,.F.);
#47777=ORIENTED_EDGE('',*,*,#36113,.F.);
#47778=ORIENTED_EDGE('',*,*,#36179,.F.);
#47779=ORIENTED_EDGE('',*,*,#36104,.T.);
#47780=ORIENTED_EDGE('',*,*,#36178,.T.);
#47781=ORIENTED_EDGE('',*,*,#36180,.F.);
#47782=ORIENTED_EDGE('',*,*,#36100,.T.);
#47783=ORIENTED_EDGE('',*,*,#36095,.T.);
#47784=ORIENTED_EDGE('',*,*,#36097,.T.);
#47785=ORIENTED_EDGE('',*,*,#36098,.T.);
#47786=ORIENTED_EDGE('',*,*,#35774,.T.);
#47787=ORIENTED_EDGE('',*,*,#36099,.T.);
#47788=ORIENTED_EDGE('',*,*,#35773,.T.);
#47789=ORIENTED_EDGE('',*,*,#36102,.T.);
#47790=ORIENTED_EDGE('',*,*,#36179,.T.);
#47791=ORIENTED_EDGE('',*,*,#36181,.F.);
#47792=ORIENTED_EDGE('',*,*,#36182,.F.);
#47793=ORIENTED_EDGE('',*,*,#36183,.F.);
#47794=ORIENTED_EDGE('',*,*,#36093,.T.);
#47795=ORIENTED_EDGE('',*,*,#36182,.T.);
#47796=ORIENTED_EDGE('',*,*,#36184,.F.);
#47797=ORIENTED_EDGE('',*,*,#36090,.T.);
#47798=ORIENTED_EDGE('',*,*,#36183,.T.);
#47799=ORIENTED_EDGE('',*,*,#36185,.F.);
#47800=ORIENTED_EDGE('',*,*,#36186,.T.);
#47801=ORIENTED_EDGE('',*,*,#36187,.F.);
#47802=ORIENTED_EDGE('',*,*,#35778,.T.);
#47803=ORIENTED_EDGE('',*,*,#36089,.T.);
#47804=ORIENTED_EDGE('',*,*,#36186,.F.);
#47805=ORIENTED_EDGE('',*,*,#36188,.F.);
#47806=ORIENTED_EDGE('',*,*,#36159,.F.);
#47807=ORIENTED_EDGE('',*,*,#36087,.T.);
#47808=ORIENTED_EDGE('',*,*,#36187,.T.);
#47809=ORIENTED_EDGE('',*,*,#36189,.F.);
#47810=ORIENTED_EDGE('',*,*,#36160,.T.);
#47811=ORIENTED_EDGE('',*,*,#36189,.T.);
#47812=ORIENTED_EDGE('',*,*,#36188,.T.);
#47813=ORIENTED_EDGE('',*,*,#36185,.T.);
#47814=ORIENTED_EDGE('',*,*,#36184,.T.);
#47815=ORIENTED_EDGE('',*,*,#36181,.T.);
#47816=ORIENTED_EDGE('',*,*,#36180,.T.);
#47817=ORIENTED_EDGE('',*,*,#36177,.T.);
#47818=ORIENTED_EDGE('',*,*,#36175,.T.);
#47819=ORIENTED_EDGE('',*,*,#36173,.T.);
#47820=ORIENTED_EDGE('',*,*,#36171,.T.);
#47821=ORIENTED_EDGE('',*,*,#36169,.T.);
#47822=ORIENTED_EDGE('',*,*,#36167,.T.);
#47823=ORIENTED_EDGE('',*,*,#36165,.T.);
#47824=ORIENTED_EDGE('',*,*,#36163,.T.);
#47825=ORIENTED_EDGE('',*,*,#36161,.T.);
#47826=ORIENTED_EDGE('',*,*,#35737,.T.);
#47827=ORIENTED_EDGE('',*,*,#35739,.T.);
#47828=ORIENTED_EDGE('',*,*,#35741,.T.);
#47829=ORIENTED_EDGE('',*,*,#35756,.T.);
#47830=ORIENTED_EDGE('',*,*,#35754,.T.);
#47831=ORIENTED_EDGE('',*,*,#35752,.T.);
#47832=ORIENTED_EDGE('',*,*,#35750,.T.);
#47833=ORIENTED_EDGE('',*,*,#35748,.T.);
#47834=ORIENTED_EDGE('',*,*,#35746,.T.);
#47835=ORIENTED_EDGE('',*,*,#35744,.T.);
#47836=ORIENTED_EDGE('',*,*,#35742,.T.);
#47837=ORIENTED_EDGE('',*,*,#35726,.T.);
#47838=ORIENTED_EDGE('',*,*,#35729,.T.);
#47839=ORIENTED_EDGE('',*,*,#35731,.T.);
#47840=ORIENTED_EDGE('',*,*,#35733,.T.);
#47841=ORIENTED_EDGE('',*,*,#35735,.T.);
#47842=ORIENTED_EDGE('',*,*,#36190,.F.);
#47843=ORIENTED_EDGE('',*,*,#36191,.F.);
#47844=ORIENTED_EDGE('',*,*,#36192,.T.);
#47845=ORIENTED_EDGE('',*,*,#36193,.F.);
#47846=ORIENTED_EDGE('',*,*,#36192,.F.);
#47847=ORIENTED_EDGE('',*,*,#36194,.F.);
#47848=ORIENTED_EDGE('',*,*,#36195,.F.);
#47849=ORIENTED_EDGE('',*,*,#36196,.F.);
#47850=ORIENTED_EDGE('',*,*,#36197,.F.);
#47851=ORIENTED_EDGE('',*,*,#36198,.T.);
#47852=ORIENTED_EDGE('',*,*,#36199,.F.);
#47853=ORIENTED_EDGE('',*,*,#36198,.F.);
#47854=ORIENTED_EDGE('',*,*,#36194,.T.);
#47855=ORIENTED_EDGE('',*,*,#36191,.T.);
#47856=ORIENTED_EDGE('',*,*,#36200,.T.);
#47857=ORIENTED_EDGE('',*,*,#36201,.T.);
#47858=ORIENTED_EDGE('',*,*,#36202,.T.);
#47859=ORIENTED_EDGE('',*,*,#36203,.T.);
#47860=ORIENTED_EDGE('',*,*,#36204,.F.);
#47861=ORIENTED_EDGE('',*,*,#36205,.F.);
#47862=ORIENTED_EDGE('',*,*,#36206,.F.);
#47863=ORIENTED_EDGE('',*,*,#36207,.F.);
#47864=ORIENTED_EDGE('',*,*,#36208,.F.);
#47865=ORIENTED_EDGE('',*,*,#36196,.T.);
#47866=ORIENTED_EDGE('',*,*,#36209,.F.);
#47867=ORIENTED_EDGE('',*,*,#36210,.F.);
#47868=ORIENTED_EDGE('',*,*,#36211,.T.);
#47869=ORIENTED_EDGE('',*,*,#36212,.F.);
#47870=ORIENTED_EDGE('',*,*,#36213,.F.);
#47871=ORIENTED_EDGE('',*,*,#36214,.F.);
#47872=ORIENTED_EDGE('',*,*,#36215,.T.);
#47873=ORIENTED_EDGE('',*,*,#36216,.T.);
#47874=ORIENTED_EDGE('',*,*,#36217,.T.);
#47875=ORIENTED_EDGE('',*,*,#36218,.F.);
#47876=ORIENTED_EDGE('',*,*,#36219,.F.);
#47877=ORIENTED_EDGE('',*,*,#36220,.T.);
#47878=ORIENTED_EDGE('',*,*,#36216,.F.);
#47879=ORIENTED_EDGE('',*,*,#36221,.T.);
#47880=ORIENTED_EDGE('',*,*,#36222,.F.);
#47881=ORIENTED_EDGE('',*,*,#36223,.F.);
#47882=ORIENTED_EDGE('',*,*,#36224,.F.);
#47883=ORIENTED_EDGE('',*,*,#36225,.F.);
#47884=ORIENTED_EDGE('',*,*,#36226,.F.);
#47885=ORIENTED_EDGE('',*,*,#36227,.F.);
#47886=ORIENTED_EDGE('',*,*,#36228,.F.);
#47887=ORIENTED_EDGE('',*,*,#36229,.F.);
#47888=ORIENTED_EDGE('',*,*,#36224,.T.);
#47889=ORIENTED_EDGE('',*,*,#36230,.F.);
#47890=ORIENTED_EDGE('',*,*,#36231,.F.);
#47891=ORIENTED_EDGE('',*,*,#36232,.F.);
#47892=ORIENTED_EDGE('',*,*,#36228,.T.);
#47893=ORIENTED_EDGE('',*,*,#36233,.F.);
#47894=ORIENTED_EDGE('',*,*,#36234,.F.);
#47895=ORIENTED_EDGE('',*,*,#36235,.F.);
#47896=ORIENTED_EDGE('',*,*,#36231,.T.);
#47897=ORIENTED_EDGE('',*,*,#36236,.F.);
#47898=ORIENTED_EDGE('',*,*,#36237,.F.);
#47899=ORIENTED_EDGE('',*,*,#36238,.F.);
#47900=ORIENTED_EDGE('',*,*,#36234,.T.);
#47901=ORIENTED_EDGE('',*,*,#36239,.F.);
#47902=ORIENTED_EDGE('',*,*,#36240,.F.);
#47903=ORIENTED_EDGE('',*,*,#36241,.F.);
#47904=ORIENTED_EDGE('',*,*,#36242,.F.);
#47905=ORIENTED_EDGE('',*,*,#36243,.F.);
#47906=ORIENTED_EDGE('',*,*,#36242,.T.);
#47907=ORIENTED_EDGE('',*,*,#36237,.T.);
#47908=ORIENTED_EDGE('',*,*,#36244,.F.);
#47909=ORIENTED_EDGE('',*,*,#36245,.F.);
#47910=ORIENTED_EDGE('',*,*,#36246,.F.);
#47911=ORIENTED_EDGE('',*,*,#36247,.F.);
#47912=ORIENTED_EDGE('',*,*,#36248,.F.);
#47913=ORIENTED_EDGE('',*,*,#36249,.F.);
#47914=ORIENTED_EDGE('',*,*,#36250,.F.);
#47915=ORIENTED_EDGE('',*,*,#36245,.T.);
#47916=ORIENTED_EDGE('',*,*,#36251,.F.);
#47917=ORIENTED_EDGE('',*,*,#36252,.F.);
#47918=ORIENTED_EDGE('',*,*,#36253,.F.);
#47919=ORIENTED_EDGE('',*,*,#36249,.T.);
#47920=ORIENTED_EDGE('',*,*,#36254,.F.);
#47921=ORIENTED_EDGE('',*,*,#36255,.F.);
#47922=ORIENTED_EDGE('',*,*,#36256,.F.);
#47923=ORIENTED_EDGE('',*,*,#36252,.T.);
#47924=ORIENTED_EDGE('',*,*,#36257,.F.);
#47925=ORIENTED_EDGE('',*,*,#36258,.F.);
#47926=ORIENTED_EDGE('',*,*,#36259,.F.);
#47927=ORIENTED_EDGE('',*,*,#36255,.T.);
#47928=ORIENTED_EDGE('',*,*,#36260,.F.);
#47929=ORIENTED_EDGE('',*,*,#36247,.T.);
#47930=ORIENTED_EDGE('',*,*,#36240,.T.);
#47931=ORIENTED_EDGE('',*,*,#36261,.F.);
#47932=ORIENTED_EDGE('',*,*,#36262,.F.);
#47933=ORIENTED_EDGE('',*,*,#36263,.F.);
#47934=ORIENTED_EDGE('',*,*,#36264,.F.);
#47935=ORIENTED_EDGE('',*,*,#36265,.F.);
#47936=ORIENTED_EDGE('',*,*,#36264,.T.);
#47937=ORIENTED_EDGE('',*,*,#36258,.T.);
#47938=ORIENTED_EDGE('',*,*,#36266,.F.);
#47939=ORIENTED_EDGE('',*,*,#36226,.T.);
#47940=ORIENTED_EDGE('',*,*,#36262,.T.);
#47941=ORIENTED_EDGE('',*,*,#36267,.F.);
#47942=ORIENTED_EDGE('',*,*,#36261,.T.);
#47943=ORIENTED_EDGE('',*,*,#36268,.F.);
#47944=ORIENTED_EDGE('',*,*,#36269,.F.);
#47945=ORIENTED_EDGE('',*,*,#36270,.F.);
#47946=ORIENTED_EDGE('',*,*,#36248,.T.);
#47947=ORIENTED_EDGE('',*,*,#36270,.T.);
#47948=ORIENTED_EDGE('',*,*,#36271,.F.);
#47949=ORIENTED_EDGE('',*,*,#36272,.F.);
#47950=ORIENTED_EDGE('',*,*,#36273,.T.);
#47951=ORIENTED_EDGE('',*,*,#36251,.T.);
#47952=ORIENTED_EDGE('',*,*,#36273,.F.);
#47953=ORIENTED_EDGE('',*,*,#36274,.F.);
#47954=ORIENTED_EDGE('',*,*,#36275,.T.);
#47955=ORIENTED_EDGE('',*,*,#36254,.T.);
#47956=ORIENTED_EDGE('',*,*,#36275,.F.);
#47957=ORIENTED_EDGE('',*,*,#36276,.F.);
#47958=ORIENTED_EDGE('',*,*,#36277,.T.);
#47959=ORIENTED_EDGE('',*,*,#36257,.T.);
#47960=ORIENTED_EDGE('',*,*,#36277,.F.);
#47961=ORIENTED_EDGE('',*,*,#36278,.F.);
#47962=ORIENTED_EDGE('',*,*,#36279,.T.);
#47963=ORIENTED_EDGE('',*,*,#36260,.T.);
#47964=ORIENTED_EDGE('',*,*,#36279,.F.);
#47965=ORIENTED_EDGE('',*,*,#36280,.F.);
#47966=ORIENTED_EDGE('',*,*,#36281,.T.);
#47967=ORIENTED_EDGE('',*,*,#36282,.T.);
#47968=ORIENTED_EDGE('',*,*,#36266,.T.);
#47969=ORIENTED_EDGE('',*,*,#36282,.F.);
#47970=ORIENTED_EDGE('',*,*,#36283,.F.);
#47971=ORIENTED_EDGE('',*,*,#36284,.F.);
#47972=ORIENTED_EDGE('',*,*,#36265,.T.);
#47973=ORIENTED_EDGE('',*,*,#36284,.T.);
#47974=ORIENTED_EDGE('',*,*,#36285,.F.);
#47975=ORIENTED_EDGE('',*,*,#36286,.F.);
#47976=ORIENTED_EDGE('',*,*,#36287,.T.);
#47977=ORIENTED_EDGE('',*,*,#36288,.T.);
#47978=ORIENTED_EDGE('',*,*,#36225,.T.);
#47979=ORIENTED_EDGE('',*,*,#36229,.T.);
#47980=ORIENTED_EDGE('',*,*,#36232,.T.);
#47981=ORIENTED_EDGE('',*,*,#36235,.T.);
#47982=ORIENTED_EDGE('',*,*,#36238,.T.);
#47983=ORIENTED_EDGE('',*,*,#36241,.T.);
#47984=ORIENTED_EDGE('',*,*,#36246,.T.);
#47985=ORIENTED_EDGE('',*,*,#36250,.T.);
#47986=ORIENTED_EDGE('',*,*,#36253,.T.);
#47987=ORIENTED_EDGE('',*,*,#36256,.T.);
#47988=ORIENTED_EDGE('',*,*,#36259,.T.);
#47989=ORIENTED_EDGE('',*,*,#36263,.T.);
#47990=ORIENTED_EDGE('',*,*,#36193,.T.);
#47991=ORIENTED_EDGE('',*,*,#36199,.T.);
#47992=ORIENTED_EDGE('',*,*,#36267,.T.);
#47993=ORIENTED_EDGE('',*,*,#36288,.F.);
#47994=ORIENTED_EDGE('',*,*,#36289,.F.);
#47995=ORIENTED_EDGE('',*,*,#36290,.F.);
#47996=ORIENTED_EDGE('',*,*,#36244,.T.);
#47997=ORIENTED_EDGE('',*,*,#36291,.F.);
#47998=ORIENTED_EDGE('',*,*,#36292,.F.);
#47999=ORIENTED_EDGE('',*,*,#36293,.F.);
#48000=ORIENTED_EDGE('',*,*,#36239,.T.);
#48001=ORIENTED_EDGE('',*,*,#36294,.F.);
#48002=ORIENTED_EDGE('',*,*,#36295,.F.);
#48003=ORIENTED_EDGE('',*,*,#36296,.T.);
#48004=ORIENTED_EDGE('',*,*,#36291,.T.);
#48005=ORIENTED_EDGE('',*,*,#36283,.T.);
#48006=ORIENTED_EDGE('',*,*,#36281,.F.);
#48007=ORIENTED_EDGE('',*,*,#36297,.F.);
#48008=ORIENTED_EDGE('',*,*,#36285,.T.);
#48009=ORIENTED_EDGE('',*,*,#36289,.T.);
#48010=ORIENTED_EDGE('',*,*,#36287,.F.);
#48011=ORIENTED_EDGE('',*,*,#36298,.F.);
#48012=ORIENTED_EDGE('',*,*,#36299,.T.);
#48013=ORIENTED_EDGE('',*,*,#36227,.T.);
#48014=ORIENTED_EDGE('',*,*,#36290,.T.);
#48015=ORIENTED_EDGE('',*,*,#36299,.F.);
#48016=ORIENTED_EDGE('',*,*,#36300,.F.);
#48017=ORIENTED_EDGE('',*,*,#36301,.T.);
#48018=ORIENTED_EDGE('',*,*,#36230,.T.);
#48019=ORIENTED_EDGE('',*,*,#36301,.F.);
#48020=ORIENTED_EDGE('',*,*,#36302,.F.);
#48021=ORIENTED_EDGE('',*,*,#36303,.T.);
#48022=ORIENTED_EDGE('',*,*,#36233,.T.);
#48023=ORIENTED_EDGE('',*,*,#36303,.F.);
#48024=ORIENTED_EDGE('',*,*,#36304,.F.);
#48025=ORIENTED_EDGE('',*,*,#36305,.T.);
#48026=ORIENTED_EDGE('',*,*,#36236,.T.);
#48027=ORIENTED_EDGE('',*,*,#36305,.F.);
#48028=ORIENTED_EDGE('',*,*,#36306,.F.);
#48029=ORIENTED_EDGE('',*,*,#36294,.T.);
#48030=ORIENTED_EDGE('',*,*,#36292,.T.);
#48031=ORIENTED_EDGE('',*,*,#36296,.F.);
#48032=ORIENTED_EDGE('',*,*,#36307,.F.);
#48033=ORIENTED_EDGE('',*,*,#36308,.T.);
#48034=ORIENTED_EDGE('',*,*,#36243,.T.);
#48035=ORIENTED_EDGE('',*,*,#36293,.T.);
#48036=ORIENTED_EDGE('',*,*,#36308,.F.);
#48037=ORIENTED_EDGE('',*,*,#36309,.F.);
#48038=ORIENTED_EDGE('',*,*,#36310,.T.);
#48039=ORIENTED_EDGE('',*,*,#36268,.T.);
#48040=ORIENTED_EDGE('',*,*,#36269,.T.);
#48041=ORIENTED_EDGE('',*,*,#36310,.F.);
#48042=ORIENTED_EDGE('',*,*,#36311,.F.);
#48043=ORIENTED_EDGE('',*,*,#36271,.T.);
#48044=ORIENTED_EDGE('',*,*,#36312,.T.);
#48045=ORIENTED_EDGE('',*,*,#36313,.F.);
#48046=ORIENTED_EDGE('',*,*,#36314,.F.);
#48047=ORIENTED_EDGE('',*,*,#36315,.F.);
#48048=ORIENTED_EDGE('',*,*,#36316,.F.);
#48049=ORIENTED_EDGE('',*,*,#36317,.F.);
#48050=ORIENTED_EDGE('',*,*,#36318,.F.);
#48051=ORIENTED_EDGE('',*,*,#36319,.T.);
#48052=ORIENTED_EDGE('',*,*,#36320,.F.);
#48053=ORIENTED_EDGE('',*,*,#36312,.F.);
#48054=ORIENTED_EDGE('',*,*,#36321,.F.);
#48055=ORIENTED_EDGE('',*,*,#36322,.T.);
#48056=ORIENTED_EDGE('',*,*,#36323,.F.);
#48057=ORIENTED_EDGE('',*,*,#36324,.T.);
#48058=ORIENTED_EDGE('',*,*,#36325,.T.);
#48059=ORIENTED_EDGE('',*,*,#36326,.T.);
#48060=ORIENTED_EDGE('',*,*,#36327,.T.);
#48061=ORIENTED_EDGE('',*,*,#36328,.F.);
#48062=ORIENTED_EDGE('',*,*,#36329,.T.);
#48063=ORIENTED_EDGE('',*,*,#36330,.F.);
#48064=ORIENTED_EDGE('',*,*,#36331,.F.);
#48065=ORIENTED_EDGE('',*,*,#36332,.F.);
#48066=ORIENTED_EDGE('',*,*,#36333,.F.);
#48067=ORIENTED_EDGE('',*,*,#36334,.T.);
#48068=ORIENTED_EDGE('',*,*,#36335,.F.);
#48069=ORIENTED_EDGE('',*,*,#36336,.T.);
#48070=ORIENTED_EDGE('',*,*,#36337,.T.);
#48071=ORIENTED_EDGE('',*,*,#36338,.T.);
#48072=ORIENTED_EDGE('',*,*,#36339,.F.);
#48073=ORIENTED_EDGE('',*,*,#36337,.F.);
#48074=ORIENTED_EDGE('',*,*,#36340,.T.);
#48075=ORIENTED_EDGE('',*,*,#36341,.T.);
#48076=ORIENTED_EDGE('',*,*,#36342,.T.);
#48077=ORIENTED_EDGE('',*,*,#36343,.T.);
#48078=ORIENTED_EDGE('',*,*,#36344,.T.);
#48079=ORIENTED_EDGE('',*,*,#36345,.T.);
#48080=ORIENTED_EDGE('',*,*,#36346,.F.);
#48081=ORIENTED_EDGE('',*,*,#36347,.T.);
#48082=ORIENTED_EDGE('',*,*,#36348,.T.);
#48083=ORIENTED_EDGE('',*,*,#36349,.T.);
#48084=ORIENTED_EDGE('',*,*,#36350,.F.);
#48085=ORIENTED_EDGE('',*,*,#36351,.T.);
#48086=ORIENTED_EDGE('',*,*,#36352,.F.);
#48087=ORIENTED_EDGE('',*,*,#36353,.F.);
#48088=ORIENTED_EDGE('',*,*,#36354,.F.);
#48089=ORIENTED_EDGE('',*,*,#36355,.T.);
#48090=ORIENTED_EDGE('',*,*,#36356,.F.);
#48091=ORIENTED_EDGE('',*,*,#36357,.T.);
#48092=ORIENTED_EDGE('',*,*,#36358,.F.);
#48093=ORIENTED_EDGE('',*,*,#36359,.T.);
#48094=ORIENTED_EDGE('',*,*,#36360,.F.);
#48095=ORIENTED_EDGE('',*,*,#36361,.T.);
#48096=ORIENTED_EDGE('',*,*,#36362,.T.);
#48097=ORIENTED_EDGE('',*,*,#36363,.T.);
#48098=ORIENTED_EDGE('',*,*,#36364,.T.);
#48099=ORIENTED_EDGE('',*,*,#36365,.F.);
#48100=ORIENTED_EDGE('',*,*,#36366,.F.);
#48101=ORIENTED_EDGE('',*,*,#36367,.F.);
#48102=ORIENTED_EDGE('',*,*,#36368,.T.);
#48103=ORIENTED_EDGE('',*,*,#36369,.F.);
#48104=ORIENTED_EDGE('',*,*,#36370,.T.);
#48105=ORIENTED_EDGE('',*,*,#36371,.F.);
#48106=ORIENTED_EDGE('',*,*,#36372,.T.);
#48107=ORIENTED_EDGE('',*,*,#36373,.F.);
#48108=ORIENTED_EDGE('',*,*,#36374,.T.);
#48109=ORIENTED_EDGE('',*,*,#36375,.F.);
#48110=ORIENTED_EDGE('',*,*,#36376,.T.);
#48111=ORIENTED_EDGE('',*,*,#36377,.T.);
#48112=ORIENTED_EDGE('',*,*,#36378,.T.);
#48113=ORIENTED_EDGE('',*,*,#36379,.F.);
#48114=ORIENTED_EDGE('',*,*,#36380,.F.);
#48115=ORIENTED_EDGE('',*,*,#36381,.F.);
#48116=ORIENTED_EDGE('',*,*,#36382,.F.);
#48117=ORIENTED_EDGE('',*,*,#36383,.F.);
#48118=ORIENTED_EDGE('',*,*,#36384,.F.);
#48119=ORIENTED_EDGE('',*,*,#36385,.T.);
#48120=ORIENTED_EDGE('',*,*,#36386,.F.);
#48121=ORIENTED_EDGE('',*,*,#36387,.F.);
#48122=ORIENTED_EDGE('',*,*,#36388,.T.);
#48123=ORIENTED_EDGE('',*,*,#36389,.T.);
#48124=ORIENTED_EDGE('',*,*,#36390,.F.);
#48125=ORIENTED_EDGE('',*,*,#36391,.T.);
#48126=ORIENTED_EDGE('',*,*,#36392,.F.);
#48127=ORIENTED_EDGE('',*,*,#36393,.F.);
#48128=ORIENTED_EDGE('',*,*,#36394,.T.);
#48129=ORIENTED_EDGE('',*,*,#36395,.F.);
#48130=ORIENTED_EDGE('',*,*,#36396,.T.);
#48131=ORIENTED_EDGE('',*,*,#36397,.F.);
#48132=ORIENTED_EDGE('',*,*,#36398,.F.);
#48133=ORIENTED_EDGE('',*,*,#36399,.T.);
#48134=ORIENTED_EDGE('',*,*,#36400,.F.);
#48135=ORIENTED_EDGE('',*,*,#36401,.F.);
#48136=ORIENTED_EDGE('',*,*,#36402,.T.);
#48137=ORIENTED_EDGE('',*,*,#36403,.T.);
#48138=ORIENTED_EDGE('',*,*,#36404,.T.);
#48139=ORIENTED_EDGE('',*,*,#36405,.F.);
#48140=ORIENTED_EDGE('',*,*,#36406,.F.);
#48141=ORIENTED_EDGE('',*,*,#36407,.F.);
#48142=ORIENTED_EDGE('',*,*,#36408,.F.);
#48143=ORIENTED_EDGE('',*,*,#36409,.F.);
#48144=ORIENTED_EDGE('',*,*,#36409,.T.);
#48145=ORIENTED_EDGE('',*,*,#36410,.F.);
#48146=ORIENTED_EDGE('',*,*,#36411,.T.);
#48147=ORIENTED_EDGE('',*,*,#36412,.F.);
#48148=ORIENTED_EDGE('',*,*,#36405,.T.);
#48149=ORIENTED_EDGE('',*,*,#36413,.T.);
#48150=ORIENTED_EDGE('',*,*,#36414,.F.);
#48151=ORIENTED_EDGE('',*,*,#36415,.T.);
#48152=ORIENTED_EDGE('',*,*,#36416,.F.);
#48153=ORIENTED_EDGE('',*,*,#36417,.T.);
#48154=ORIENTED_EDGE('',*,*,#36414,.T.);
#48155=ORIENTED_EDGE('',*,*,#36418,.T.);
#48156=ORIENTED_EDGE('',*,*,#36419,.F.);
#48157=ORIENTED_EDGE('',*,*,#36420,.T.);
#48158=ORIENTED_EDGE('',*,*,#36421,.T.);
#48159=ORIENTED_EDGE('',*,*,#36422,.T.);
#48160=ORIENTED_EDGE('',*,*,#36423,.F.);
#48161=ORIENTED_EDGE('',*,*,#36424,.T.);
#48162=ORIENTED_EDGE('',*,*,#36425,.T.);
#48163=ORIENTED_EDGE('',*,*,#36426,.T.);
#48164=ORIENTED_EDGE('',*,*,#36403,.F.);
#48165=ORIENTED_EDGE('',*,*,#36427,.T.);
#48166=ORIENTED_EDGE('',*,*,#36423,.T.);
#48167=ORIENTED_EDGE('',*,*,#36428,.T.);
#48168=ORIENTED_EDGE('',*,*,#36429,.T.);
#48169=ORIENTED_EDGE('',*,*,#36430,.T.);
#48170=ORIENTED_EDGE('',*,*,#36431,.T.);
#48171=ORIENTED_EDGE('',*,*,#36402,.F.);
#48172=ORIENTED_EDGE('',*,*,#36415,.F.);
#48173=ORIENTED_EDGE('',*,*,#36432,.T.);
#48174=ORIENTED_EDGE('',*,*,#36433,.F.);
#48175=ORIENTED_EDGE('',*,*,#36399,.F.);
#48176=ORIENTED_EDGE('',*,*,#36434,.F.);
#48177=ORIENTED_EDGE('',*,*,#36393,.T.);
#48178=ORIENTED_EDGE('',*,*,#36435,.F.);
#48179=ORIENTED_EDGE('',*,*,#36432,.F.);
#48180=ORIENTED_EDGE('',*,*,#36436,.F.);
#48181=ORIENTED_EDGE('',*,*,#36437,.T.);
#48182=ORIENTED_EDGE('',*,*,#36438,.F.);
#48183=ORIENTED_EDGE('',*,*,#36439,.F.);
#48184=ORIENTED_EDGE('',*,*,#36440,.F.);
#48185=ORIENTED_EDGE('',*,*,#36439,.T.);
#48186=ORIENTED_EDGE('',*,*,#36441,.F.);
#48187=ORIENTED_EDGE('',*,*,#36442,.F.);
#48188=ORIENTED_EDGE('',*,*,#36443,.F.);
#48189=ORIENTED_EDGE('',*,*,#36442,.T.);
#48190=ORIENTED_EDGE('',*,*,#36444,.F.);
#48191=ORIENTED_EDGE('',*,*,#36445,.T.);
#48192=ORIENTED_EDGE('',*,*,#36446,.F.);
#48193=ORIENTED_EDGE('',*,*,#36447,.T.);
#48194=ORIENTED_EDGE('',*,*,#36448,.F.);
#48195=ORIENTED_EDGE('',*,*,#36445,.F.);
#48196=ORIENTED_EDGE('',*,*,#36449,.F.);
#48197=ORIENTED_EDGE('',*,*,#36401,.T.);
#48198=ORIENTED_EDGE('',*,*,#36450,.F.);
#48199=ORIENTED_EDGE('',*,*,#36447,.F.);
#48200=ORIENTED_EDGE('',*,*,#36451,.F.);
#48201=ORIENTED_EDGE('',*,*,#36452,.F.);
#48202=ORIENTED_EDGE('',*,*,#36453,.T.);
#48203=ORIENTED_EDGE('',*,*,#36454,.T.);
#48204=ORIENTED_EDGE('',*,*,#36455,.T.);
#48205=ORIENTED_EDGE('',*,*,#36454,.F.);
#48206=ORIENTED_EDGE('',*,*,#36456,.T.);
#48207=ORIENTED_EDGE('',*,*,#36457,.T.);
#48208=ORIENTED_EDGE('',*,*,#36458,.T.);
#48209=ORIENTED_EDGE('',*,*,#36388,.F.);
#48210=ORIENTED_EDGE('',*,*,#36459,.T.);
#48211=ORIENTED_EDGE('',*,*,#36460,.T.);
#48212=ORIENTED_EDGE('',*,*,#36461,.T.);
#48213=ORIENTED_EDGE('',*,*,#36460,.F.);
#48214=ORIENTED_EDGE('',*,*,#36462,.T.);
#48215=ORIENTED_EDGE('',*,*,#36395,.T.);
#48216=ORIENTED_EDGE('',*,*,#36463,.T.);
#48217=ORIENTED_EDGE('',*,*,#36397,.T.);
#48218=ORIENTED_EDGE('',*,*,#36464,.T.);
#48219=ORIENTED_EDGE('',*,*,#36465,.T.);
#48220=ORIENTED_EDGE('',*,*,#36466,.T.);
#48221=ORIENTED_EDGE('',*,*,#36465,.F.);
#48222=ORIENTED_EDGE('',*,*,#36467,.T.);
#48223=ORIENTED_EDGE('',*,*,#36468,.T.);
#48224=ORIENTED_EDGE('',*,*,#36469,.T.);
#48225=ORIENTED_EDGE('',*,*,#36457,.F.);
#48226=ORIENTED_EDGE('',*,*,#36470,.T.);
#48227=ORIENTED_EDGE('',*,*,#36468,.F.);
#48228=ORIENTED_EDGE('',*,*,#36471,.T.);
#48229=ORIENTED_EDGE('',*,*,#36407,.T.);
#48230=ORIENTED_EDGE('',*,*,#36472,.F.);
#48231=ORIENTED_EDGE('',*,*,#36473,.F.);
#48232=ORIENTED_EDGE('',*,*,#36474,.F.);
#48233=ORIENTED_EDGE('',*,*,#36473,.T.);
#48234=ORIENTED_EDGE('',*,*,#36475,.F.);
#48235=ORIENTED_EDGE('',*,*,#36476,.F.);
#48236=ORIENTED_EDGE('',*,*,#36477,.F.);
#48237=ORIENTED_EDGE('',*,*,#36478,.T.);
#48238=ORIENTED_EDGE('',*,*,#36479,.F.);
#48239=ORIENTED_EDGE('',*,*,#36480,.F.);
#48240=ORIENTED_EDGE('',*,*,#36481,.F.);
#48241=ORIENTED_EDGE('',*,*,#36482,.T.);
#48242=ORIENTED_EDGE('',*,*,#36202,.F.);
#48243=ORIENTED_EDGE('',*,*,#36483,.F.);
#48244=ORIENTED_EDGE('',*,*,#36484,.F.);
#48245=ORIENTED_EDGE('',*,*,#36485,.F.);
#48246=ORIENTED_EDGE('',*,*,#36486,.T.);
#48247=ORIENTED_EDGE('',*,*,#36487,.T.);
#48248=ORIENTED_EDGE('',*,*,#36206,.T.);
#48249=ORIENTED_EDGE('',*,*,#36488,.T.);
#48250=ORIENTED_EDGE('',*,*,#36489,.F.);
#48251=ORIENTED_EDGE('',*,*,#36411,.F.);
#48252=ORIENTED_EDGE('',*,*,#36490,.F.);
#48253=ORIENTED_EDGE('',*,*,#36491,.F.);
#48254=ORIENTED_EDGE('',*,*,#36410,.T.);
#48255=ORIENTED_EDGE('',*,*,#36408,.T.);
#48256=ORIENTED_EDGE('',*,*,#36492,.F.);
#48257=ORIENTED_EDGE('',*,*,#36493,.F.);
#48258=ORIENTED_EDGE('',*,*,#36494,.F.);
#48259=ORIENTED_EDGE('',*,*,#36495,.T.);
#48260=ORIENTED_EDGE('',*,*,#36475,.T.);
#48261=ORIENTED_EDGE('',*,*,#36496,.F.);
#48262=ORIENTED_EDGE('',*,*,#36497,.T.);
#48263=ORIENTED_EDGE('',*,*,#36498,.T.);
#48264=ORIENTED_EDGE('',*,*,#36499,.T.);
#48265=ORIENTED_EDGE('',*,*,#36496,.T.);
#48266=ORIENTED_EDGE('',*,*,#36472,.T.);
#48267=ORIENTED_EDGE('',*,*,#36406,.T.);
#48268=ORIENTED_EDGE('',*,*,#36412,.T.);
#48269=ORIENTED_EDGE('',*,*,#36489,.T.);
#48270=ORIENTED_EDGE('',*,*,#36500,.T.);
#48271=ORIENTED_EDGE('',*,*,#36498,.F.);
#48272=ORIENTED_EDGE('',*,*,#36488,.F.);
#48273=ORIENTED_EDGE('',*,*,#36501,.F.);
#48274=ORIENTED_EDGE('',*,*,#36502,.F.);
#48275=ORIENTED_EDGE('',*,*,#36503,.T.);
#48276=ORIENTED_EDGE('',*,*,#36416,.T.);
#48277=ORIENTED_EDGE('',*,*,#36504,.T.);
#48278=ORIENTED_EDGE('',*,*,#36504,.F.);
#48279=ORIENTED_EDGE('',*,*,#36418,.F.);
#48280=ORIENTED_EDGE('',*,*,#36413,.F.);
#48281=ORIENTED_EDGE('',*,*,#36404,.F.);
#48282=ORIENTED_EDGE('',*,*,#36428,.F.);
#48283=ORIENTED_EDGE('',*,*,#36505,.F.);
#48284=ORIENTED_EDGE('',*,*,#36506,.F.);
#48285=ORIENTED_EDGE('',*,*,#36507,.T.);
#48286=ORIENTED_EDGE('',*,*,#36508,.F.);
#48287=ORIENTED_EDGE('',*,*,#36505,.T.);
#48288=ORIENTED_EDGE('',*,*,#36426,.F.);
#48289=ORIENTED_EDGE('',*,*,#36509,.F.);
#48290=ORIENTED_EDGE('',*,*,#36510,.F.);
#48291=ORIENTED_EDGE('',*,*,#36511,.T.);
#48292=ORIENTED_EDGE('',*,*,#36419,.T.);
#48293=ORIENTED_EDGE('',*,*,#36512,.T.);
#48294=ORIENTED_EDGE('',*,*,#36513,.F.);
#48295=ORIENTED_EDGE('',*,*,#36514,.T.);
#48296=ORIENTED_EDGE('',*,*,#36485,.T.);
#48297=ORIENTED_EDGE('',*,*,#36205,.T.);
#48298=ORIENTED_EDGE('',*,*,#36515,.T.);
#48299=ORIENTED_EDGE('',*,*,#36203,.F.);
#48300=ORIENTED_EDGE('',*,*,#36482,.F.);
#48301=ORIENTED_EDGE('',*,*,#36516,.F.);
#48302=ORIENTED_EDGE('',*,*,#36517,.T.);
#48303=ORIENTED_EDGE('',*,*,#36518,.F.);
#48304=ORIENTED_EDGE('',*,*,#36478,.F.);
#48305=ORIENTED_EDGE('',*,*,#36519,.F.);
#48306=ORIENTED_EDGE('',*,*,#36520,.F.);
#48307=ORIENTED_EDGE('',*,*,#36429,.F.);
#48308=ORIENTED_EDGE('',*,*,#36417,.F.);
#48309=ORIENTED_EDGE('',*,*,#36521,.F.);
#48310=ORIENTED_EDGE('',*,*,#36522,.F.);
#48311=ORIENTED_EDGE('',*,*,#36195,.T.);
#48312=ORIENTED_EDGE('',*,*,#36197,.T.);
#48313=ORIENTED_EDGE('',*,*,#36208,.T.);
#48314=ORIENTED_EDGE('',*,*,#36523,.F.);
#48315=ORIENTED_EDGE('',*,*,#36524,.T.);
#48316=ORIENTED_EDGE('',*,*,#36525,.F.);
#48317=ORIENTED_EDGE('',*,*,#36209,.T.);
#48318=ORIENTED_EDGE('',*,*,#36487,.F.);
#48319=ORIENTED_EDGE('',*,*,#36526,.T.);
#48320=ORIENTED_EDGE('',*,*,#36527,.T.);
#48321=ORIENTED_EDGE('',*,*,#36528,.T.);
#48322=ORIENTED_EDGE('',*,*,#36529,.F.);
#48323=ORIENTED_EDGE('',*,*,#36526,.F.);
#48324=ORIENTED_EDGE('',*,*,#36486,.F.);
#48325=ORIENTED_EDGE('',*,*,#36530,.F.);
#48326=ORIENTED_EDGE('',*,*,#36422,.F.);
#48327=ORIENTED_EDGE('',*,*,#36421,.F.);
#48328=ORIENTED_EDGE('',*,*,#36531,.T.);
#48329=ORIENTED_EDGE('',*,*,#36532,.T.);
#48330=ORIENTED_EDGE('',*,*,#36533,.T.);
#48331=ORIENTED_EDGE('',*,*,#36531,.F.);
#48332=ORIENTED_EDGE('',*,*,#36420,.F.);
#48333=ORIENTED_EDGE('',*,*,#36511,.F.);
#48334=ORIENTED_EDGE('',*,*,#36534,.F.);
#48335=ORIENTED_EDGE('',*,*,#36535,.F.);
#48336=ORIENTED_EDGE('',*,*,#36507,.F.);
#48337=ORIENTED_EDGE('',*,*,#36536,.F.);
#48338=ORIENTED_EDGE('',*,*,#36537,.F.);
#48339=ORIENTED_EDGE('',*,*,#36538,.F.);
#48340=ORIENTED_EDGE('',*,*,#36539,.F.);
#48341=ORIENTED_EDGE('',*,*,#36540,.T.);
#48342=ORIENTED_EDGE('',*,*,#36541,.T.);
#48343=ORIENTED_EDGE('',*,*,#36536,.T.);
#48344=ORIENTED_EDGE('',*,*,#36425,.F.);
#48345=ORIENTED_EDGE('',*,*,#36542,.T.);
#48346=ORIENTED_EDGE('',*,*,#36539,.T.);
#48347=ORIENTED_EDGE('',*,*,#36509,.T.);
#48348=ORIENTED_EDGE('',*,*,#36427,.F.);
#48349=ORIENTED_EDGE('',*,*,#36431,.F.);
#48350=ORIENTED_EDGE('',*,*,#36543,.F.);
#48351=ORIENTED_EDGE('',*,*,#36424,.F.);
#48352=ORIENTED_EDGE('',*,*,#36544,.T.);
#48353=ORIENTED_EDGE('',*,*,#36430,.F.);
#48354=ORIENTED_EDGE('',*,*,#36520,.T.);
#48355=ORIENTED_EDGE('',*,*,#36545,.F.);
#48356=ORIENTED_EDGE('',*,*,#36546,.F.);
#48357=ORIENTED_EDGE('',*,*,#36547,.F.);
#48358=ORIENTED_EDGE('',*,*,#36524,.F.);
#48359=ORIENTED_EDGE('',*,*,#36548,.F.);
#48360=ORIENTED_EDGE('',*,*,#36549,.F.);
#48361=ORIENTED_EDGE('',*,*,#36550,.T.);
#48362=ORIENTED_EDGE('',*,*,#36551,.F.);
#48363=ORIENTED_EDGE('',*,*,#36546,.T.);
#48364=ORIENTED_EDGE('',*,*,#36552,.F.);
#48365=ORIENTED_EDGE('',*,*,#36190,.T.);
#48366=ORIENTED_EDGE('',*,*,#36220,.F.);
#48367=ORIENTED_EDGE('',*,*,#36553,.T.);
#48368=ORIENTED_EDGE('',*,*,#36554,.F.);
#48369=ORIENTED_EDGE('',*,*,#36555,.T.);
#48370=ORIENTED_EDGE('',*,*,#36200,.F.);
#48371=ORIENTED_EDGE('',*,*,#36556,.F.);
#48372=ORIENTED_EDGE('',*,*,#36433,.T.);
#48373=ORIENTED_EDGE('',*,*,#36557,.F.);
#48374=ORIENTED_EDGE('',*,*,#36558,.T.);
#48375=ORIENTED_EDGE('',*,*,#36557,.T.);
#48376=ORIENTED_EDGE('',*,*,#36435,.T.);
#48377=ORIENTED_EDGE('',*,*,#36559,.T.);
#48378=ORIENTED_EDGE('',*,*,#36560,.T.);
#48379=ORIENTED_EDGE('',*,*,#36561,.F.);
#48380=ORIENTED_EDGE('',*,*,#36380,.T.);
#48381=ORIENTED_EDGE('',*,*,#36562,.T.);
#48382=ORIENTED_EDGE('',*,*,#36436,.T.);
#48383=ORIENTED_EDGE('',*,*,#36434,.T.);
#48384=ORIENTED_EDGE('',*,*,#36398,.T.);
#48385=ORIENTED_EDGE('',*,*,#36451,.T.);
#48386=ORIENTED_EDGE('',*,*,#36563,.T.);
#48387=ORIENTED_EDGE('',*,*,#36564,.T.);
#48388=ORIENTED_EDGE('',*,*,#36561,.T.);
#48389=ORIENTED_EDGE('',*,*,#36449,.T.);
#48390=ORIENTED_EDGE('',*,*,#36563,.F.);
#48391=ORIENTED_EDGE('',*,*,#36444,.T.);
#48392=ORIENTED_EDGE('',*,*,#36441,.T.);
#48393=ORIENTED_EDGE('',*,*,#36438,.T.);
#48394=ORIENTED_EDGE('',*,*,#36565,.T.);
#48395=ORIENTED_EDGE('',*,*,#36566,.F.);
#48396=ORIENTED_EDGE('',*,*,#36567,.T.);
#48397=ORIENTED_EDGE('',*,*,#36437,.F.);
#48398=ORIENTED_EDGE('',*,*,#36568,.T.);
#48399=ORIENTED_EDGE('',*,*,#36440,.T.);
#48400=ORIENTED_EDGE('',*,*,#36569,.T.);
#48401=ORIENTED_EDGE('',*,*,#36570,.T.);
#48402=ORIENTED_EDGE('',*,*,#36569,.F.);
#48403=ORIENTED_EDGE('',*,*,#36443,.T.);
#48404=ORIENTED_EDGE('',*,*,#36571,.F.);
#48405=ORIENTED_EDGE('',*,*,#36572,.T.);
#48406=ORIENTED_EDGE('',*,*,#36573,.T.);
#48407=ORIENTED_EDGE('',*,*,#36574,.T.);
#48408=ORIENTED_EDGE('',*,*,#36571,.T.);
#48409=ORIENTED_EDGE('',*,*,#36446,.T.);
#48410=ORIENTED_EDGE('',*,*,#36448,.T.);
#48411=ORIENTED_EDGE('',*,*,#36450,.T.);
#48412=ORIENTED_EDGE('',*,*,#36400,.T.);
#48413=ORIENTED_EDGE('',*,*,#36556,.T.);
#48414=ORIENTED_EDGE('',*,*,#36575,.T.);
#48415=ORIENTED_EDGE('',*,*,#36576,.T.);
#48416=ORIENTED_EDGE('',*,*,#36577,.F.);
#48417=ORIENTED_EDGE('',*,*,#36578,.T.);
#48418=ORIENTED_EDGE('',*,*,#36456,.F.);
#48419=ORIENTED_EDGE('',*,*,#36579,.F.);
#48420=ORIENTED_EDGE('',*,*,#36580,.F.);
#48421=ORIENTED_EDGE('',*,*,#36576,.F.);
#48422=ORIENTED_EDGE('',*,*,#36453,.F.);
#48423=ORIENTED_EDGE('',*,*,#36581,.T.);
#48424=ORIENTED_EDGE('',*,*,#36452,.T.);
#48425=ORIENTED_EDGE('',*,*,#36582,.F.);
#48426=ORIENTED_EDGE('',*,*,#36583,.T.);
#48427=ORIENTED_EDGE('',*,*,#36584,.F.);
#48428=ORIENTED_EDGE('',*,*,#36455,.F.);
#48429=ORIENTED_EDGE('',*,*,#36458,.F.);
#48430=ORIENTED_EDGE('',*,*,#36471,.F.);
#48431=ORIENTED_EDGE('',*,*,#36583,.F.);
#48432=ORIENTED_EDGE('',*,*,#36467,.F.);
#48433=ORIENTED_EDGE('',*,*,#36585,.F.);
#48434=ORIENTED_EDGE('',*,*,#36586,.F.);
#48435=ORIENTED_EDGE('',*,*,#36585,.T.);
#48436=ORIENTED_EDGE('',*,*,#36464,.F.);
#48437=ORIENTED_EDGE('',*,*,#36396,.F.);
#48438=ORIENTED_EDGE('',*,*,#36462,.F.);
#48439=ORIENTED_EDGE('',*,*,#36459,.F.);
#48440=ORIENTED_EDGE('',*,*,#36587,.F.);
#48441=ORIENTED_EDGE('',*,*,#36378,.F.);
#48442=ORIENTED_EDGE('',*,*,#36588,.F.);
#48443=ORIENTED_EDGE('',*,*,#36589,.F.);
#48444=ORIENTED_EDGE('',*,*,#36590,.F.);
#48445=ORIENTED_EDGE('',*,*,#36461,.F.);
#48446=ORIENTED_EDGE('',*,*,#36591,.T.);
#48447=ORIENTED_EDGE('',*,*,#36592,.F.);
#48448=ORIENTED_EDGE('',*,*,#36588,.T.);
#48449=ORIENTED_EDGE('',*,*,#36463,.F.);
#48450=ORIENTED_EDGE('',*,*,#36593,.F.);
#48451=ORIENTED_EDGE('',*,*,#36594,.F.);
#48452=ORIENTED_EDGE('',*,*,#36591,.F.);
#48453=ORIENTED_EDGE('',*,*,#36394,.F.);
#48454=ORIENTED_EDGE('',*,*,#36466,.F.);
#48455=ORIENTED_EDGE('',*,*,#36469,.F.);
#48456=ORIENTED_EDGE('',*,*,#36470,.F.);
#48457=ORIENTED_EDGE('',*,*,#36578,.F.);
#48458=ORIENTED_EDGE('',*,*,#36595,.F.);
#48459=ORIENTED_EDGE('',*,*,#36213,.T.);
#48460=ORIENTED_EDGE('',*,*,#36596,.T.);
#48461=ORIENTED_EDGE('',*,*,#36597,.T.);
#48462=ORIENTED_EDGE('',*,*,#36598,.F.);
#48463=ORIENTED_EDGE('',*,*,#36599,.F.);
#48464=ORIENTED_EDGE('',*,*,#36600,.F.);
#48465=ORIENTED_EDGE('',*,*,#36601,.F.);
#48466=ORIENTED_EDGE('',*,*,#36602,.F.);
#48467=ORIENTED_EDGE('',*,*,#36550,.F.);
#48468=ORIENTED_EDGE('',*,*,#36603,.F.);
#48469=ORIENTED_EDGE('',*,*,#36474,.T.);
#48470=ORIENTED_EDGE('',*,*,#36477,.T.);
#48471=ORIENTED_EDGE('',*,*,#36604,.T.);
#48472=ORIENTED_EDGE('',*,*,#36492,.T.);
#48473=ORIENTED_EDGE('',*,*,#36476,.T.);
#48474=ORIENTED_EDGE('',*,*,#36495,.F.);
#48475=ORIENTED_EDGE('',*,*,#36605,.F.);
#48476=ORIENTED_EDGE('',*,*,#36606,.F.);
#48477=ORIENTED_EDGE('',*,*,#36605,.T.);
#48478=ORIENTED_EDGE('',*,*,#36607,.F.);
#48479=ORIENTED_EDGE('',*,*,#36608,.F.);
#48480=ORIENTED_EDGE('',*,*,#36609,.F.);
#48481=ORIENTED_EDGE('',*,*,#36610,.T.);
#48482=ORIENTED_EDGE('',*,*,#36611,.T.);
#48483=ORIENTED_EDGE('',*,*,#36612,.T.);
#48484=ORIENTED_EDGE('',*,*,#36607,.T.);
#48485=ORIENTED_EDGE('',*,*,#36494,.T.);
#48486=ORIENTED_EDGE('',*,*,#36613,.T.);
#48487=ORIENTED_EDGE('',*,*,#36614,.T.);
#48488=ORIENTED_EDGE('',*,*,#36519,.T.);
#48489=ORIENTED_EDGE('',*,*,#36481,.T.);
#48490=ORIENTED_EDGE('',*,*,#36480,.T.);
#48491=ORIENTED_EDGE('',*,*,#36615,.F.);
#48492=ORIENTED_EDGE('',*,*,#36616,.F.);
#48493=ORIENTED_EDGE('',*,*,#36610,.F.);
#48494=ORIENTED_EDGE('',*,*,#36617,.T.);
#48495=ORIENTED_EDGE('',*,*,#36479,.T.);
#48496=ORIENTED_EDGE('',*,*,#36618,.T.);
#48497=ORIENTED_EDGE('',*,*,#36484,.T.);
#48498=ORIENTED_EDGE('',*,*,#36619,.T.);
#48499=ORIENTED_EDGE('',*,*,#36483,.T.);
#48500=ORIENTED_EDGE('',*,*,#36620,.F.);
#48501=ORIENTED_EDGE('',*,*,#36621,.F.);
#48502=ORIENTED_EDGE('',*,*,#36619,.F.);
#48503=ORIENTED_EDGE('',*,*,#36622,.T.);
#48504=ORIENTED_EDGE('',*,*,#36623,.T.);
#48505=ORIENTED_EDGE('',*,*,#36624,.T.);
#48506=ORIENTED_EDGE('',*,*,#36554,.T.);
#48507=ORIENTED_EDGE('',*,*,#36625,.T.);
#48508=ORIENTED_EDGE('',*,*,#36626,.F.);
#48509=ORIENTED_EDGE('',*,*,#36627,.T.);
#48510=ORIENTED_EDGE('',*,*,#36622,.F.);
#48511=ORIENTED_EDGE('',*,*,#36628,.T.);
#48512=ORIENTED_EDGE('',*,*,#36629,.T.);
#48513=ORIENTED_EDGE('',*,*,#36630,.T.);
#48514=ORIENTED_EDGE('',*,*,#36631,.T.);
#48515=ORIENTED_EDGE('',*,*,#36490,.T.);
#48516=ORIENTED_EDGE('',*,*,#36491,.T.);
#48517=ORIENTED_EDGE('',*,*,#36632,.F.);
#48518=ORIENTED_EDGE('',*,*,#36633,.T.);
#48519=ORIENTED_EDGE('',*,*,#36629,.F.);
#48520=ORIENTED_EDGE('',*,*,#36493,.T.);
#48521=ORIENTED_EDGE('',*,*,#36634,.T.);
#48522=ORIENTED_EDGE('',*,*,#36635,.T.);
#48523=ORIENTED_EDGE('',*,*,#36626,.T.);
#48524=ORIENTED_EDGE('',*,*,#36636,.T.);
#48525=ORIENTED_EDGE('',*,*,#36637,.T.);
#48526=ORIENTED_EDGE('',*,*,#36638,.T.);
#48527=ORIENTED_EDGE('',*,*,#36639,.F.);
#48528=ORIENTED_EDGE('',*,*,#36640,.T.);
#48529=ORIENTED_EDGE('',*,*,#36613,.F.);
#48530=ORIENTED_EDGE('',*,*,#36641,.F.);
#48531=ORIENTED_EDGE('',*,*,#36641,.T.);
#48532=ORIENTED_EDGE('',*,*,#36497,.F.);
#48533=ORIENTED_EDGE('',*,*,#36642,.F.);
#48534=ORIENTED_EDGE('',*,*,#36643,.F.);
#48535=ORIENTED_EDGE('',*,*,#36642,.T.);
#48536=ORIENTED_EDGE('',*,*,#36499,.F.);
#48537=ORIENTED_EDGE('',*,*,#36500,.F.);
#48538=ORIENTED_EDGE('',*,*,#36644,.F.);
#48539=ORIENTED_EDGE('',*,*,#36631,.F.);
#48540=ORIENTED_EDGE('',*,*,#36645,.T.);
#48541=ORIENTED_EDGE('',*,*,#36646,.F.);
#48542=ORIENTED_EDGE('',*,*,#36501,.T.);
#48543=ORIENTED_EDGE('',*,*,#36521,.T.);
#48544=ORIENTED_EDGE('',*,*,#36503,.F.);
#48545=ORIENTED_EDGE('',*,*,#36647,.T.);
#48546=ORIENTED_EDGE('',*,*,#36648,.F.);
#48547=ORIENTED_EDGE('',*,*,#36649,.F.);
#48548=ORIENTED_EDGE('',*,*,#36650,.T.);
#48549=ORIENTED_EDGE('',*,*,#36502,.T.);
#48550=ORIENTED_EDGE('',*,*,#36506,.T.);
#48551=ORIENTED_EDGE('',*,*,#36651,.F.);
#48552=ORIENTED_EDGE('',*,*,#36652,.T.);
#48553=ORIENTED_EDGE('',*,*,#36649,.T.);
#48554=ORIENTED_EDGE('',*,*,#36508,.T.);
#48555=ORIENTED_EDGE('',*,*,#36653,.T.);
#48556=ORIENTED_EDGE('',*,*,#36651,.T.);
#48557=ORIENTED_EDGE('',*,*,#36535,.T.);
#48558=ORIENTED_EDGE('',*,*,#36654,.F.);
#48559=ORIENTED_EDGE('',*,*,#36655,.F.);
#48560=ORIENTED_EDGE('',*,*,#36534,.T.);
#48561=ORIENTED_EDGE('',*,*,#36510,.T.);
#48562=ORIENTED_EDGE('',*,*,#36656,.T.);
#48563=ORIENTED_EDGE('',*,*,#36530,.T.);
#48564=ORIENTED_EDGE('',*,*,#36514,.F.);
#48565=ORIENTED_EDGE('',*,*,#36657,.T.);
#48566=ORIENTED_EDGE('',*,*,#36512,.F.);
#48567=ORIENTED_EDGE('',*,*,#36658,.T.);
#48568=ORIENTED_EDGE('',*,*,#36513,.T.);
#48569=ORIENTED_EDGE('',*,*,#36204,.T.);
#48570=ORIENTED_EDGE('',*,*,#36515,.F.);
#48571=ORIENTED_EDGE('',*,*,#36618,.F.);
#48572=ORIENTED_EDGE('',*,*,#36518,.T.);
#48573=ORIENTED_EDGE('',*,*,#36659,.F.);
#48574=ORIENTED_EDGE('',*,*,#36516,.T.);
#48575=ORIENTED_EDGE('',*,*,#36660,.T.);
#48576=ORIENTED_EDGE('',*,*,#36661,.F.);
#48577=ORIENTED_EDGE('',*,*,#36517,.F.);
#48578=ORIENTED_EDGE('',*,*,#36614,.F.);
#48579=ORIENTED_EDGE('',*,*,#36662,.F.);
#48580=ORIENTED_EDGE('',*,*,#36663,.F.);
#48581=ORIENTED_EDGE('',*,*,#36660,.F.);
#48582=ORIENTED_EDGE('',*,*,#36640,.F.);
#48583=ORIENTED_EDGE('',*,*,#36662,.T.);
#48584=ORIENTED_EDGE('',*,*,#36664,.F.);
#48585=ORIENTED_EDGE('',*,*,#36665,.F.);
#48586=ORIENTED_EDGE('',*,*,#36666,.F.);
#48587=ORIENTED_EDGE('',*,*,#36667,.F.);
#48588=ORIENTED_EDGE('',*,*,#36668,.T.);
#48589=ORIENTED_EDGE('',*,*,#36669,.T.);
#48590=ORIENTED_EDGE('',*,*,#36670,.T.);
#48591=ORIENTED_EDGE('',*,*,#36667,.T.);
#48592=ORIENTED_EDGE('',*,*,#36654,.T.);
#48593=ORIENTED_EDGE('',*,*,#36655,.T.);
#48594=ORIENTED_EDGE('',*,*,#36671,.T.);
#48595=ORIENTED_EDGE('',*,*,#36672,.F.);
#48596=ORIENTED_EDGE('',*,*,#36673,.T.);
#48597=ORIENTED_EDGE('',*,*,#36674,.T.);
#48598=ORIENTED_EDGE('',*,*,#36545,.T.);
#48599=ORIENTED_EDGE('',*,*,#36675,.F.);
#48600=ORIENTED_EDGE('',*,*,#36676,.T.);
#48601=ORIENTED_EDGE('',*,*,#36672,.T.);
#48602=ORIENTED_EDGE('',*,*,#36522,.T.);
#48603=ORIENTED_EDGE('',*,*,#36677,.F.);
#48604=ORIENTED_EDGE('',*,*,#36678,.T.);
#48605=ORIENTED_EDGE('',*,*,#36675,.T.);
#48606=ORIENTED_EDGE('',*,*,#36648,.T.);
#48607=ORIENTED_EDGE('',*,*,#36679,.F.);
#48608=ORIENTED_EDGE('',*,*,#36680,.T.);
#48609=ORIENTED_EDGE('',*,*,#36681,.T.);
#48610=ORIENTED_EDGE('',*,*,#36682,.T.);
#48611=ORIENTED_EDGE('',*,*,#36683,.F.);
#48612=ORIENTED_EDGE('',*,*,#36603,.T.);
#48613=ORIENTED_EDGE('',*,*,#36684,.T.);
#48614=ORIENTED_EDGE('',*,*,#36685,.T.);
#48615=ORIENTED_EDGE('',*,*,#36684,.F.);
#48616=ORIENTED_EDGE('',*,*,#36552,.T.);
#48617=ORIENTED_EDGE('',*,*,#36686,.T.);
#48618=ORIENTED_EDGE('',*,*,#36687,.T.);
#48619=ORIENTED_EDGE('',*,*,#36686,.F.);
#48620=ORIENTED_EDGE('',*,*,#36549,.T.);
#48621=ORIENTED_EDGE('',*,*,#36688,.T.);
#48622=ORIENTED_EDGE('',*,*,#36689,.T.);
#48623=ORIENTED_EDGE('',*,*,#36548,.T.);
#48624=ORIENTED_EDGE('',*,*,#36690,.F.);
#48625=ORIENTED_EDGE('',*,*,#36691,.T.);
#48626=ORIENTED_EDGE('',*,*,#36692,.F.);
#48627=ORIENTED_EDGE('',*,*,#36693,.F.);
#48628=ORIENTED_EDGE('',*,*,#36694,.T.);
#48629=ORIENTED_EDGE('',*,*,#36690,.T.);
#48630=ORIENTED_EDGE('',*,*,#36523,.T.);
#48631=ORIENTED_EDGE('',*,*,#36695,.T.);
#48632=ORIENTED_EDGE('',*,*,#36693,.T.);
#48633=ORIENTED_EDGE('',*,*,#36207,.T.);
#48634=ORIENTED_EDGE('',*,*,#36528,.F.);
#48635=ORIENTED_EDGE('',*,*,#36696,.T.);
#48636=ORIENTED_EDGE('',*,*,#36527,.F.);
#48637=ORIENTED_EDGE('',*,*,#36529,.T.);
#48638=ORIENTED_EDGE('',*,*,#36533,.F.);
#48639=ORIENTED_EDGE('',*,*,#36532,.F.);
#48640=ORIENTED_EDGE('',*,*,#36538,.T.);
#48641=ORIENTED_EDGE('',*,*,#36697,.T.);
#48642=ORIENTED_EDGE('',*,*,#36698,.T.);
#48643=ORIENTED_EDGE('',*,*,#36697,.F.);
#48644=ORIENTED_EDGE('',*,*,#36699,.T.);
#48645=ORIENTED_EDGE('',*,*,#36700,.T.);
#48646=ORIENTED_EDGE('',*,*,#36701,.T.);
#48647=ORIENTED_EDGE('',*,*,#36699,.F.);
#48648=ORIENTED_EDGE('',*,*,#36537,.T.);
#48649=ORIENTED_EDGE('',*,*,#36541,.F.);
#48650=ORIENTED_EDGE('',*,*,#36702,.T.);
#48651=ORIENTED_EDGE('',*,*,#36703,.F.);
#48652=ORIENTED_EDGE('',*,*,#36704,.T.);
#48653=ORIENTED_EDGE('',*,*,#36540,.F.);
#48654=ORIENTED_EDGE('',*,*,#36542,.F.);
#48655=ORIENTED_EDGE('',*,*,#36543,.T.);
#48656=ORIENTED_EDGE('',*,*,#36544,.F.);
#48657=ORIENTED_EDGE('',*,*,#36705,.F.);
#48658=ORIENTED_EDGE('',*,*,#36674,.F.);
#48659=ORIENTED_EDGE('',*,*,#36706,.T.);
#48660=ORIENTED_EDGE('',*,*,#36707,.T.);
#48661=ORIENTED_EDGE('',*,*,#36705,.T.);
#48662=ORIENTED_EDGE('',*,*,#36708,.F.);
#48663=ORIENTED_EDGE('',*,*,#36211,.F.);
#48664=ORIENTED_EDGE('',*,*,#36709,.T.);
#48665=ORIENTED_EDGE('',*,*,#36710,.T.);
#48666=ORIENTED_EDGE('',*,*,#36709,.F.);
#48667=ORIENTED_EDGE('',*,*,#36210,.T.);
#48668=ORIENTED_EDGE('',*,*,#36711,.T.);
#48669=ORIENTED_EDGE('',*,*,#36712,.T.);
#48670=ORIENTED_EDGE('',*,*,#36711,.F.);
#48671=ORIENTED_EDGE('',*,*,#36525,.T.);
#48672=ORIENTED_EDGE('',*,*,#36713,.T.);
#48673=ORIENTED_EDGE('',*,*,#36714,.T.);
#48674=ORIENTED_EDGE('',*,*,#36713,.F.);
#48675=ORIENTED_EDGE('',*,*,#36547,.T.);
#48676=ORIENTED_EDGE('',*,*,#36715,.T.);
#48677=ORIENTED_EDGE('',*,*,#36716,.T.);
#48678=ORIENTED_EDGE('',*,*,#36715,.F.);
#48679=ORIENTED_EDGE('',*,*,#36551,.T.);
#48680=ORIENTED_EDGE('',*,*,#36717,.T.);
#48681=ORIENTED_EDGE('',*,*,#36718,.T.);
#48682=ORIENTED_EDGE('',*,*,#36717,.F.);
#48683=ORIENTED_EDGE('',*,*,#36602,.T.);
#48684=ORIENTED_EDGE('',*,*,#36719,.T.);
#48685=ORIENTED_EDGE('',*,*,#36720,.T.);
#48686=ORIENTED_EDGE('',*,*,#36721,.T.);
#48687=ORIENTED_EDGE('',*,*,#36722,.F.);
#48688=ORIENTED_EDGE('',*,*,#36723,.F.);
#48689=ORIENTED_EDGE('',*,*,#36636,.F.);
#48690=ORIENTED_EDGE('',*,*,#36724,.T.);
#48691=ORIENTED_EDGE('',*,*,#36725,.F.);
#48692=ORIENTED_EDGE('',*,*,#36721,.F.);
#48693=ORIENTED_EDGE('',*,*,#36628,.F.);
#48694=ORIENTED_EDGE('',*,*,#36726,.T.);
#48695=ORIENTED_EDGE('',*,*,#36727,.F.);
#48696=ORIENTED_EDGE('',*,*,#36724,.F.);
#48697=ORIENTED_EDGE('',*,*,#36625,.F.);
#48698=ORIENTED_EDGE('',*,*,#36728,.T.);
#48699=ORIENTED_EDGE('',*,*,#36729,.F.);
#48700=ORIENTED_EDGE('',*,*,#36726,.F.);
#48701=ORIENTED_EDGE('',*,*,#36553,.F.);
#48702=ORIENTED_EDGE('',*,*,#36730,.T.);
#48703=ORIENTED_EDGE('',*,*,#36731,.F.);
#48704=ORIENTED_EDGE('',*,*,#36728,.F.);
#48705=ORIENTED_EDGE('',*,*,#36219,.T.);
#48706=ORIENTED_EDGE('',*,*,#36732,.T.);
#48707=ORIENTED_EDGE('',*,*,#36733,.F.);
#48708=ORIENTED_EDGE('',*,*,#36730,.F.);
#48709=ORIENTED_EDGE('',*,*,#36218,.T.);
#48710=ORIENTED_EDGE('',*,*,#36223,.T.);
#48711=ORIENTED_EDGE('',*,*,#36734,.F.);
#48712=ORIENTED_EDGE('',*,*,#36732,.F.);
#48713=ORIENTED_EDGE('',*,*,#36217,.F.);
#48714=ORIENTED_EDGE('',*,*,#36735,.T.);
#48715=ORIENTED_EDGE('',*,*,#36736,.F.);
#48716=ORIENTED_EDGE('',*,*,#36737,.F.);
#48717=ORIENTED_EDGE('',*,*,#36738,.F.);
#48718=ORIENTED_EDGE('',*,*,#36737,.T.);
#48719=ORIENTED_EDGE('',*,*,#36739,.F.);
#48720=ORIENTED_EDGE('',*,*,#36740,.F.);
#48721=ORIENTED_EDGE('',*,*,#36741,.F.);
#48722=ORIENTED_EDGE('',*,*,#36573,.F.);
#48723=ORIENTED_EDGE('',*,*,#36742,.T.);
#48724=ORIENTED_EDGE('',*,*,#36386,.T.);
#48725=ORIENTED_EDGE('',*,*,#36743,.F.);
#48726=ORIENTED_EDGE('',*,*,#36744,.T.);
#48727=ORIENTED_EDGE('',*,*,#36387,.T.);
#48728=ORIENTED_EDGE('',*,*,#36742,.F.);
#48729=ORIENTED_EDGE('',*,*,#36745,.F.);
#48730=ORIENTED_EDGE('',*,*,#36746,.F.);
#48731=ORIENTED_EDGE('',*,*,#36745,.T.);
#48732=ORIENTED_EDGE('',*,*,#36575,.F.);
#48733=ORIENTED_EDGE('',*,*,#36747,.F.);
#48734=ORIENTED_EDGE('',*,*,#36748,.F.);
#48735=ORIENTED_EDGE('',*,*,#36747,.T.);
#48736=ORIENTED_EDGE('',*,*,#36558,.F.);
#48737=ORIENTED_EDGE('',*,*,#36749,.F.);
#48738=ORIENTED_EDGE('',*,*,#36750,.F.);
#48739=ORIENTED_EDGE('',*,*,#36749,.T.);
#48740=ORIENTED_EDGE('',*,*,#36560,.F.);
#48741=ORIENTED_EDGE('',*,*,#36751,.F.);
#48742=ORIENTED_EDGE('',*,*,#36752,.F.);
#48743=ORIENTED_EDGE('',*,*,#36751,.T.);
#48744=ORIENTED_EDGE('',*,*,#36753,.F.);
#48745=ORIENTED_EDGE('',*,*,#36368,.F.);
#48746=ORIENTED_EDGE('',*,*,#36559,.F.);
#48747=ORIENTED_EDGE('',*,*,#36392,.T.);
#48748=ORIENTED_EDGE('',*,*,#36754,.F.);
#48749=ORIENTED_EDGE('',*,*,#36753,.T.);
#48750=ORIENTED_EDGE('',*,*,#36383,.T.);
#48751=ORIENTED_EDGE('',*,*,#36755,.F.);
#48752=ORIENTED_EDGE('',*,*,#36391,.F.);
#48753=ORIENTED_EDGE('',*,*,#36562,.F.);
#48754=ORIENTED_EDGE('',*,*,#36381,.T.);
#48755=ORIENTED_EDGE('',*,*,#36564,.F.);
#48756=ORIENTED_EDGE('',*,*,#36756,.F.);
#48757=ORIENTED_EDGE('',*,*,#36757,.F.);
#48758=ORIENTED_EDGE('',*,*,#36756,.T.);
#48759=ORIENTED_EDGE('',*,*,#36565,.F.);
#48760=ORIENTED_EDGE('',*,*,#36567,.F.);
#48761=ORIENTED_EDGE('',*,*,#36758,.F.);
#48762=ORIENTED_EDGE('',*,*,#36759,.F.);
#48763=ORIENTED_EDGE('',*,*,#36566,.T.);
#48764=ORIENTED_EDGE('',*,*,#36568,.F.);
#48765=ORIENTED_EDGE('',*,*,#36760,.T.);
#48766=ORIENTED_EDGE('',*,*,#36366,.T.);
#48767=ORIENTED_EDGE('',*,*,#36760,.F.);
#48768=ORIENTED_EDGE('',*,*,#36761,.F.);
#48769=ORIENTED_EDGE('',*,*,#36761,.T.);
#48770=ORIENTED_EDGE('',*,*,#36570,.F.);
#48771=ORIENTED_EDGE('',*,*,#36762,.F.);
#48772=ORIENTED_EDGE('',*,*,#36763,.F.);
#48773=ORIENTED_EDGE('',*,*,#36762,.T.);
#48774=ORIENTED_EDGE('',*,*,#36572,.F.);
#48775=ORIENTED_EDGE('',*,*,#36764,.F.);
#48776=ORIENTED_EDGE('',*,*,#36765,.F.);
#48777=ORIENTED_EDGE('',*,*,#36764,.T.);
#48778=ORIENTED_EDGE('',*,*,#36574,.F.);
#48779=ORIENTED_EDGE('',*,*,#36766,.F.);
#48780=ORIENTED_EDGE('',*,*,#36767,.F.);
#48781=ORIENTED_EDGE('',*,*,#36766,.T.);
#48782=ORIENTED_EDGE('',*,*,#36744,.F.);
#48783=ORIENTED_EDGE('',*,*,#36768,.F.);
#48784=ORIENTED_EDGE('',*,*,#36769,.F.);
#48785=ORIENTED_EDGE('',*,*,#36770,.F.);
#48786=ORIENTED_EDGE('',*,*,#36771,.T.);
#48787=ORIENTED_EDGE('',*,*,#36772,.F.);
#48788=ORIENTED_EDGE('',*,*,#36768,.T.);
#48789=ORIENTED_EDGE('',*,*,#36773,.T.);
#48790=ORIENTED_EDGE('',*,*,#36774,.F.);
#48791=ORIENTED_EDGE('',*,*,#36775,.F.);
#48792=ORIENTED_EDGE('',*,*,#36776,.F.);
#48793=ORIENTED_EDGE('',*,*,#36775,.T.);
#48794=ORIENTED_EDGE('',*,*,#36771,.F.);
#48795=ORIENTED_EDGE('',*,*,#36777,.T.);
#48796=ORIENTED_EDGE('',*,*,#36778,.F.);
#48797=ORIENTED_EDGE('',*,*,#36740,.T.);
#48798=ORIENTED_EDGE('',*,*,#36779,.F.);
#48799=ORIENTED_EDGE('',*,*,#36777,.F.);
#48800=ORIENTED_EDGE('',*,*,#36780,.F.);
#48801=ORIENTED_EDGE('',*,*,#36781,.F.);
#48802=ORIENTED_EDGE('',*,*,#36739,.T.);
#48803=ORIENTED_EDGE('',*,*,#36782,.F.);
#48804=ORIENTED_EDGE('',*,*,#36222,.T.);
#48805=ORIENTED_EDGE('',*,*,#36783,.F.);
#48806=ORIENTED_EDGE('',*,*,#36784,.F.);
#48807=ORIENTED_EDGE('',*,*,#36221,.F.);
#48808=ORIENTED_EDGE('',*,*,#36215,.F.);
#48809=ORIENTED_EDGE('',*,*,#36783,.T.);
#48810=ORIENTED_EDGE('',*,*,#36214,.T.);
#48811=ORIENTED_EDGE('',*,*,#36598,.T.);
#48812=ORIENTED_EDGE('',*,*,#36785,.T.);
#48813=ORIENTED_EDGE('',*,*,#36786,.F.);
#48814=ORIENTED_EDGE('',*,*,#36787,.T.);
#48815=ORIENTED_EDGE('',*,*,#36788,.F.);
#48816=ORIENTED_EDGE('',*,*,#36789,.T.);
#48817=ORIENTED_EDGE('',*,*,#36790,.F.);
#48818=ORIENTED_EDGE('',*,*,#36791,.T.);
#48819=ORIENTED_EDGE('',*,*,#36792,.T.);
#48820=ORIENTED_EDGE('',*,*,#36793,.T.);
#48821=ORIENTED_EDGE('',*,*,#36794,.F.);
#48822=ORIENTED_EDGE('',*,*,#36795,.T.);
#48823=ORIENTED_EDGE('',*,*,#36790,.T.);
#48824=ORIENTED_EDGE('',*,*,#36595,.T.);
#48825=ORIENTED_EDGE('',*,*,#36796,.F.);
#48826=ORIENTED_EDGE('',*,*,#36797,.T.);
#48827=ORIENTED_EDGE('',*,*,#36794,.T.);
#48828=ORIENTED_EDGE('',*,*,#36577,.T.);
#48829=ORIENTED_EDGE('',*,*,#36798,.F.);
#48830=ORIENTED_EDGE('',*,*,#36799,.T.);
#48831=ORIENTED_EDGE('',*,*,#36796,.T.);
#48832=ORIENTED_EDGE('',*,*,#36580,.T.);
#48833=ORIENTED_EDGE('',*,*,#36800,.F.);
#48834=ORIENTED_EDGE('',*,*,#36801,.T.);
#48835=ORIENTED_EDGE('',*,*,#36786,.T.);
#48836=ORIENTED_EDGE('',*,*,#36802,.T.);
#48837=ORIENTED_EDGE('',*,*,#36362,.F.);
#48838=ORIENTED_EDGE('',*,*,#36798,.T.);
#48839=ORIENTED_EDGE('',*,*,#36803,.T.);
#48840=ORIENTED_EDGE('',*,*,#36804,.T.);
#48841=ORIENTED_EDGE('',*,*,#36803,.F.);
#48842=ORIENTED_EDGE('',*,*,#36579,.T.);
#48843=ORIENTED_EDGE('',*,*,#36581,.F.);
#48844=ORIENTED_EDGE('',*,*,#36805,.F.);
#48845=ORIENTED_EDGE('',*,*,#36806,.T.);
#48846=ORIENTED_EDGE('',*,*,#36582,.T.);
#48847=ORIENTED_EDGE('',*,*,#36584,.T.);
#48848=ORIENTED_EDGE('',*,*,#36377,.F.);
#48849=ORIENTED_EDGE('',*,*,#36807,.T.);
#48850=ORIENTED_EDGE('',*,*,#36805,.T.);
#48851=ORIENTED_EDGE('',*,*,#36586,.T.);
#48852=ORIENTED_EDGE('',*,*,#36379,.T.);
#48853=ORIENTED_EDGE('',*,*,#36587,.T.);
#48854=ORIENTED_EDGE('',*,*,#36390,.T.);
#48855=ORIENTED_EDGE('',*,*,#36808,.T.);
#48856=ORIENTED_EDGE('',*,*,#36590,.T.);
#48857=ORIENTED_EDGE('',*,*,#36809,.F.);
#48858=ORIENTED_EDGE('',*,*,#36810,.T.);
#48859=ORIENTED_EDGE('',*,*,#36389,.F.);
#48860=ORIENTED_EDGE('',*,*,#36811,.F.);
#48861=ORIENTED_EDGE('',*,*,#36356,.T.);
#48862=ORIENTED_EDGE('',*,*,#36809,.T.);
#48863=ORIENTED_EDGE('',*,*,#36812,.F.);
#48864=ORIENTED_EDGE('',*,*,#36813,.T.);
#48865=ORIENTED_EDGE('',*,*,#36811,.T.);
#48866=ORIENTED_EDGE('',*,*,#36589,.T.);
#48867=ORIENTED_EDGE('',*,*,#36814,.F.);
#48868=ORIENTED_EDGE('',*,*,#36815,.T.);
#48869=ORIENTED_EDGE('',*,*,#36812,.T.);
#48870=ORIENTED_EDGE('',*,*,#36592,.T.);
#48871=ORIENTED_EDGE('',*,*,#36816,.F.);
#48872=ORIENTED_EDGE('',*,*,#36817,.T.);
#48873=ORIENTED_EDGE('',*,*,#36814,.T.);
#48874=ORIENTED_EDGE('',*,*,#36594,.T.);
#48875=ORIENTED_EDGE('',*,*,#36375,.T.);
#48876=ORIENTED_EDGE('',*,*,#36818,.T.);
#48877=ORIENTED_EDGE('',*,*,#36816,.T.);
#48878=ORIENTED_EDGE('',*,*,#36819,.T.);
#48879=ORIENTED_EDGE('',*,*,#36593,.T.);
#48880=ORIENTED_EDGE('',*,*,#36793,.F.);
#48881=ORIENTED_EDGE('',*,*,#36820,.T.);
#48882=ORIENTED_EDGE('',*,*,#36372,.F.);
#48883=ORIENTED_EDGE('',*,*,#36819,.F.);
#48884=ORIENTED_EDGE('',*,*,#36821,.T.);
#48885=ORIENTED_EDGE('',*,*,#36792,.F.);
#48886=ORIENTED_EDGE('',*,*,#36822,.T.);
#48887=ORIENTED_EDGE('',*,*,#36789,.F.);
#48888=ORIENTED_EDGE('',*,*,#36823,.F.);
#48889=ORIENTED_EDGE('',*,*,#36824,.T.);
#48890=ORIENTED_EDGE('',*,*,#36788,.T.);
#48891=ORIENTED_EDGE('',*,*,#36825,.T.);
#48892=ORIENTED_EDGE('',*,*,#36826,.F.);
#48893=ORIENTED_EDGE('',*,*,#36827,.T.);
#48894=ORIENTED_EDGE('',*,*,#36823,.T.);
#48895=ORIENTED_EDGE('',*,*,#36828,.T.);
#48896=ORIENTED_EDGE('',*,*,#36596,.F.);
#48897=ORIENTED_EDGE('',*,*,#36212,.T.);
#48898=ORIENTED_EDGE('',*,*,#36708,.T.);
#48899=ORIENTED_EDGE('',*,*,#36829,.T.);
#48900=ORIENTED_EDGE('',*,*,#36830,.F.);
#48901=ORIENTED_EDGE('',*,*,#36831,.T.);
#48902=ORIENTED_EDGE('',*,*,#36826,.T.);
#48903=ORIENTED_EDGE('',*,*,#36832,.T.);
#48904=ORIENTED_EDGE('',*,*,#36833,.T.);
#48905=ORIENTED_EDGE('',*,*,#36597,.F.);
#48906=ORIENTED_EDGE('',*,*,#36834,.T.);
#48907=ORIENTED_EDGE('',*,*,#36828,.F.);
#48908=ORIENTED_EDGE('',*,*,#36681,.F.);
#48909=ORIENTED_EDGE('',*,*,#36835,.T.);
#48910=ORIENTED_EDGE('',*,*,#36836,.T.);
#48911=ORIENTED_EDGE('',*,*,#36837,.T.);
#48912=ORIENTED_EDGE('',*,*,#36838,.T.);
#48913=ORIENTED_EDGE('',*,*,#36839,.F.);
#48914=ORIENTED_EDGE('',*,*,#36600,.T.);
#48915=ORIENTED_EDGE('',*,*,#36840,.T.);
#48916=ORIENTED_EDGE('',*,*,#36840,.F.);
#48917=ORIENTED_EDGE('',*,*,#36599,.T.);
#48918=ORIENTED_EDGE('',*,*,#36683,.T.);
#48919=ORIENTED_EDGE('',*,*,#36841,.T.);
#48920=ORIENTED_EDGE('',*,*,#36836,.F.);
#48921=ORIENTED_EDGE('',*,*,#36842,.T.);
#48922=ORIENTED_EDGE('',*,*,#36843,.T.);
#48923=ORIENTED_EDGE('',*,*,#36844,.T.);
#48924=ORIENTED_EDGE('',*,*,#36845,.T.);
#48925=ORIENTED_EDGE('',*,*,#36843,.F.);
#48926=ORIENTED_EDGE('',*,*,#36846,.T.);
#48927=ORIENTED_EDGE('',*,*,#36847,.F.);
#48928=ORIENTED_EDGE('',*,*,#36719,.F.);
#48929=ORIENTED_EDGE('',*,*,#36601,.T.);
#48930=ORIENTED_EDGE('',*,*,#36839,.T.);
#48931=ORIENTED_EDGE('',*,*,#36848,.T.);
#48932=ORIENTED_EDGE('',*,*,#36849,.F.);
#48933=ORIENTED_EDGE('',*,*,#36850,.T.);
#48934=ORIENTED_EDGE('',*,*,#36851,.T.);
#48935=ORIENTED_EDGE('',*,*,#36852,.T.);
#48936=ORIENTED_EDGE('',*,*,#36851,.F.);
#48937=ORIENTED_EDGE('',*,*,#36853,.T.);
#48938=ORIENTED_EDGE('',*,*,#36854,.T.);
#48939=ORIENTED_EDGE('',*,*,#36855,.T.);
#48940=ORIENTED_EDGE('',*,*,#36854,.F.);
#48941=ORIENTED_EDGE('',*,*,#36856,.T.);
#48942=ORIENTED_EDGE('',*,*,#36857,.T.);
#48943=ORIENTED_EDGE('',*,*,#36858,.T.);
#48944=ORIENTED_EDGE('',*,*,#36859,.F.);
#48945=ORIENTED_EDGE('',*,*,#36860,.T.);
#48946=ORIENTED_EDGE('',*,*,#36632,.T.);
#48947=ORIENTED_EDGE('',*,*,#36604,.F.);
#48948=ORIENTED_EDGE('',*,*,#36606,.T.);
#48949=ORIENTED_EDGE('',*,*,#36609,.T.);
#48950=ORIENTED_EDGE('',*,*,#36861,.T.);
#48951=ORIENTED_EDGE('',*,*,#36862,.T.);
#48952=ORIENTED_EDGE('',*,*,#36863,.F.);
#48953=ORIENTED_EDGE('',*,*,#36608,.T.);
#48954=ORIENTED_EDGE('',*,*,#36612,.F.);
#48955=ORIENTED_EDGE('',*,*,#36864,.T.);
#48956=ORIENTED_EDGE('',*,*,#36865,.F.);
#48957=ORIENTED_EDGE('',*,*,#36866,.F.);
#48958=ORIENTED_EDGE('',*,*,#36861,.F.);
#48959=ORIENTED_EDGE('',*,*,#36616,.T.);
#48960=ORIENTED_EDGE('',*,*,#36867,.F.);
#48961=ORIENTED_EDGE('',*,*,#36864,.F.);
#48962=ORIENTED_EDGE('',*,*,#36611,.F.);
#48963=ORIENTED_EDGE('',*,*,#36868,.F.);
#48964=ORIENTED_EDGE('',*,*,#36615,.T.);
#48965=ORIENTED_EDGE('',*,*,#36617,.F.);
#48966=ORIENTED_EDGE('',*,*,#36621,.T.);
#48967=ORIENTED_EDGE('',*,*,#36869,.F.);
#48968=ORIENTED_EDGE('',*,*,#36620,.T.);
#48969=ORIENTED_EDGE('',*,*,#36201,.F.);
#48970=ORIENTED_EDGE('',*,*,#36870,.F.);
#48971=ORIENTED_EDGE('',*,*,#36870,.T.);
#48972=ORIENTED_EDGE('',*,*,#36555,.F.);
#48973=ORIENTED_EDGE('',*,*,#36871,.F.);
#48974=ORIENTED_EDGE('',*,*,#36872,.F.);
#48975=ORIENTED_EDGE('',*,*,#36624,.F.);
#48976=ORIENTED_EDGE('',*,*,#36873,.T.);
#48977=ORIENTED_EDGE('',*,*,#36874,.F.);
#48978=ORIENTED_EDGE('',*,*,#36871,.T.);
#48979=ORIENTED_EDGE('',*,*,#36875,.T.);
#48980=ORIENTED_EDGE('',*,*,#36876,.F.);
#48981=ORIENTED_EDGE('',*,*,#36877,.F.);
#48982=ORIENTED_EDGE('',*,*,#36623,.F.);
#48983=ORIENTED_EDGE('',*,*,#36878,.T.);
#48984=ORIENTED_EDGE('',*,*,#36879,.F.);
#48985=ORIENTED_EDGE('',*,*,#36875,.F.);
#48986=ORIENTED_EDGE('',*,*,#36627,.F.);
#48987=ORIENTED_EDGE('',*,*,#36880,.T.);
#48988=ORIENTED_EDGE('',*,*,#36881,.F.);
#48989=ORIENTED_EDGE('',*,*,#36878,.F.);
#48990=ORIENTED_EDGE('',*,*,#36635,.F.);
#48991=ORIENTED_EDGE('',*,*,#36882,.T.);
#48992=ORIENTED_EDGE('',*,*,#36883,.F.);
#48993=ORIENTED_EDGE('',*,*,#36884,.F.);
#48994=ORIENTED_EDGE('',*,*,#36885,.F.);
#48995=ORIENTED_EDGE('',*,*,#36886,.T.);
#48996=ORIENTED_EDGE('',*,*,#36645,.F.);
#48997=ORIENTED_EDGE('',*,*,#36887,.F.);
#48998=ORIENTED_EDGE('',*,*,#36888,.F.);
#48999=ORIENTED_EDGE('',*,*,#36887,.T.);
#49000=ORIENTED_EDGE('',*,*,#36630,.F.);
#49001=ORIENTED_EDGE('',*,*,#36889,.F.);
#49002=ORIENTED_EDGE('',*,*,#36890,.F.);
#49003=ORIENTED_EDGE('',*,*,#36889,.T.);
#49004=ORIENTED_EDGE('',*,*,#36633,.F.);
#49005=ORIENTED_EDGE('',*,*,#36891,.F.);
#49006=ORIENTED_EDGE('',*,*,#36892,.F.);
#49007=ORIENTED_EDGE('',*,*,#36891,.T.);
#49008=ORIENTED_EDGE('',*,*,#36860,.F.);
#49009=ORIENTED_EDGE('',*,*,#36893,.F.);
#49010=ORIENTED_EDGE('',*,*,#36894,.F.);
#49011=ORIENTED_EDGE('',*,*,#36884,.T.);
#49012=ORIENTED_EDGE('',*,*,#36895,.F.);
#49013=ORIENTED_EDGE('',*,*,#36896,.F.);
#49014=ORIENTED_EDGE('',*,*,#36897,.F.);
#49015=ORIENTED_EDGE('',*,*,#36898,.F.);
#49016=ORIENTED_EDGE('',*,*,#36899,.T.);
#49017=ORIENTED_EDGE('',*,*,#36900,.F.);
#49018=ORIENTED_EDGE('',*,*,#36901,.T.);
#49019=ORIENTED_EDGE('',*,*,#36896,.T.);
#49020=ORIENTED_EDGE('',*,*,#36902,.F.);
#49021=ORIENTED_EDGE('',*,*,#36901,.F.);
#49022=ORIENTED_EDGE('',*,*,#36903,.F.);
#49023=ORIENTED_EDGE('',*,*,#36904,.T.);
#49024=ORIENTED_EDGE('',*,*,#36905,.F.);
#49025=ORIENTED_EDGE('',*,*,#36880,.F.);
#49026=ORIENTED_EDGE('',*,*,#36634,.F.);
#49027=ORIENTED_EDGE('',*,*,#36638,.F.);
#49028=ORIENTED_EDGE('',*,*,#36906,.T.);
#49029=ORIENTED_EDGE('',*,*,#36907,.F.);
#49030=ORIENTED_EDGE('',*,*,#36904,.F.);
#49031=ORIENTED_EDGE('',*,*,#36723,.T.);
#49032=ORIENTED_EDGE('',*,*,#36908,.F.);
#49033=ORIENTED_EDGE('',*,*,#36906,.F.);
#49034=ORIENTED_EDGE('',*,*,#36637,.F.);
#49035=ORIENTED_EDGE('',*,*,#36909,.T.);
#49036=ORIENTED_EDGE('',*,*,#36910,.F.);
#49037=ORIENTED_EDGE('',*,*,#36911,.F.);
#49038=ORIENTED_EDGE('',*,*,#36912,.F.);
#49039=ORIENTED_EDGE('',*,*,#36913,.T.);
#49040=ORIENTED_EDGE('',*,*,#36914,.F.);
#49041=ORIENTED_EDGE('',*,*,#36909,.F.);
#49042=ORIENTED_EDGE('',*,*,#36915,.F.);
#49043=ORIENTED_EDGE('',*,*,#36916,.T.);
#49044=ORIENTED_EDGE('',*,*,#36917,.F.);
#49045=ORIENTED_EDGE('',*,*,#36913,.F.);
#49046=ORIENTED_EDGE('',*,*,#36918,.F.);
#49047=ORIENTED_EDGE('',*,*,#36919,.T.);
#49048=ORIENTED_EDGE('',*,*,#36920,.T.);
#49049=ORIENTED_EDGE('',*,*,#36921,.T.);
#49050=ORIENTED_EDGE('',*,*,#36664,.T.);
#49051=ORIENTED_EDGE('',*,*,#36639,.T.);
#49052=ORIENTED_EDGE('',*,*,#36643,.T.);
#49053=ORIENTED_EDGE('',*,*,#36644,.T.);
#49054=ORIENTED_EDGE('',*,*,#36646,.T.);
#49055=ORIENTED_EDGE('',*,*,#36922,.F.);
#49056=ORIENTED_EDGE('',*,*,#36923,.T.);
#49057=ORIENTED_EDGE('',*,*,#36919,.F.);
#49058=ORIENTED_EDGE('',*,*,#36886,.F.);
#49059=ORIENTED_EDGE('',*,*,#36924,.T.);
#49060=ORIENTED_EDGE('',*,*,#36677,.T.);
#49061=ORIENTED_EDGE('',*,*,#36925,.T.);
#49062=ORIENTED_EDGE('',*,*,#36926,.F.);
#49063=ORIENTED_EDGE('',*,*,#36925,.F.);
#49064=ORIENTED_EDGE('',*,*,#36647,.F.);
#49065=ORIENTED_EDGE('',*,*,#36650,.F.);
#49066=ORIENTED_EDGE('',*,*,#36652,.F.);
#49067=ORIENTED_EDGE('',*,*,#36653,.F.);
#49068=ORIENTED_EDGE('',*,*,#36670,.F.);
#49069=ORIENTED_EDGE('',*,*,#36927,.F.);
#49070=ORIENTED_EDGE('',*,*,#36928,.F.);
#49071=ORIENTED_EDGE('',*,*,#36665,.T.);
#49072=ORIENTED_EDGE('',*,*,#36921,.F.);
#49073=ORIENTED_EDGE('',*,*,#36929,.F.);
#49074=ORIENTED_EDGE('',*,*,#36930,.F.);
#49075=ORIENTED_EDGE('',*,*,#36669,.F.);
#49076=ORIENTED_EDGE('',*,*,#36931,.T.);
#49077=ORIENTED_EDGE('',*,*,#36932,.T.);
#49078=ORIENTED_EDGE('',*,*,#36927,.T.);
#49079=ORIENTED_EDGE('',*,*,#36671,.F.);
#49080=ORIENTED_EDGE('',*,*,#36656,.F.);
#49081=ORIENTED_EDGE('',*,*,#36657,.F.);
#49082=ORIENTED_EDGE('',*,*,#36658,.F.);
#49083=ORIENTED_EDGE('',*,*,#36659,.T.);
#49084=ORIENTED_EDGE('',*,*,#36661,.T.);
#49085=ORIENTED_EDGE('',*,*,#36663,.T.);
#49086=ORIENTED_EDGE('',*,*,#36666,.T.);
#49087=ORIENTED_EDGE('',*,*,#36933,.F.);
#49088=ORIENTED_EDGE('',*,*,#36668,.F.);
#49089=ORIENTED_EDGE('',*,*,#36934,.F.);
#49090=ORIENTED_EDGE('',*,*,#36935,.F.);
#49091=ORIENTED_EDGE('',*,*,#36344,.F.);
#49092=ORIENTED_EDGE('',*,*,#36345,.F.);
#49093=ORIENTED_EDGE('',*,*,#36935,.T.);
#49094=ORIENTED_EDGE('',*,*,#36936,.F.);
#49095=ORIENTED_EDGE('',*,*,#36706,.F.);
#49096=ORIENTED_EDGE('',*,*,#36673,.F.);
#49097=ORIENTED_EDGE('',*,*,#36676,.F.);
#49098=ORIENTED_EDGE('',*,*,#36678,.F.);
#49099=ORIENTED_EDGE('',*,*,#36924,.F.);
#49100=ORIENTED_EDGE('',*,*,#36349,.F.);
#49101=ORIENTED_EDGE('',*,*,#36937,.F.);
#49102=ORIENTED_EDGE('',*,*,#36338,.F.);
#49103=ORIENTED_EDGE('',*,*,#36938,.T.);
#49104=ORIENTED_EDGE('',*,*,#36939,.F.);
#49105=ORIENTED_EDGE('',*,*,#36940,.F.);
#49106=ORIENTED_EDGE('',*,*,#36941,.F.);
#49107=ORIENTED_EDGE('',*,*,#36942,.F.);
#49108=ORIENTED_EDGE('',*,*,#36939,.T.);
#49109=ORIENTED_EDGE('',*,*,#36943,.T.);
#49110=ORIENTED_EDGE('',*,*,#36680,.F.);
#49111=ORIENTED_EDGE('',*,*,#36944,.F.);
#49112=ORIENTED_EDGE('',*,*,#36941,.T.);
#49113=ORIENTED_EDGE('',*,*,#36679,.T.);
#49114=ORIENTED_EDGE('',*,*,#36945,.T.);
#49115=ORIENTED_EDGE('',*,*,#36946,.F.);
#49116=ORIENTED_EDGE('',*,*,#36682,.F.);
#49117=ORIENTED_EDGE('',*,*,#36837,.F.);
#49118=ORIENTED_EDGE('',*,*,#36947,.T.);
#49119=ORIENTED_EDGE('',*,*,#36685,.F.);
#49120=ORIENTED_EDGE('',*,*,#36687,.F.);
#49121=ORIENTED_EDGE('',*,*,#36689,.F.);
#49122=ORIENTED_EDGE('',*,*,#36948,.F.);
#49123=ORIENTED_EDGE('',*,*,#36688,.F.);
#49124=ORIENTED_EDGE('',*,*,#36692,.T.);
#49125=ORIENTED_EDGE('',*,*,#36949,.T.);
#49126=ORIENTED_EDGE('',*,*,#36948,.T.);
#49127=ORIENTED_EDGE('',*,*,#36950,.F.);
#49128=ORIENTED_EDGE('',*,*,#36691,.F.);
#49129=ORIENTED_EDGE('',*,*,#36694,.F.);
#49130=ORIENTED_EDGE('',*,*,#36695,.F.);
#49131=ORIENTED_EDGE('',*,*,#36696,.F.);
#49132=ORIENTED_EDGE('',*,*,#36698,.F.);
#49133=ORIENTED_EDGE('',*,*,#36701,.F.);
#49134=ORIENTED_EDGE('',*,*,#36700,.F.);
#49135=ORIENTED_EDGE('',*,*,#36703,.T.);
#49136=ORIENTED_EDGE('',*,*,#36951,.T.);
#49137=ORIENTED_EDGE('',*,*,#36952,.T.);
#49138=ORIENTED_EDGE('',*,*,#36953,.F.);
#49139=ORIENTED_EDGE('',*,*,#36702,.F.);
#49140=ORIENTED_EDGE('',*,*,#36704,.F.);
#49141=ORIENTED_EDGE('',*,*,#36954,.F.);
#49142=ORIENTED_EDGE('',*,*,#36955,.F.);
#49143=ORIENTED_EDGE('',*,*,#36951,.F.);
#49144=ORIENTED_EDGE('',*,*,#36953,.T.);
#49145=ORIENTED_EDGE('',*,*,#36956,.T.);
#49146=ORIENTED_EDGE('',*,*,#36957,.T.);
#49147=ORIENTED_EDGE('',*,*,#36954,.T.);
#49148=ORIENTED_EDGE('',*,*,#36707,.F.);
#49149=ORIENTED_EDGE('',*,*,#36936,.T.);
#49150=ORIENTED_EDGE('',*,*,#36934,.T.);
#49151=ORIENTED_EDGE('',*,*,#36343,.F.);
#49152=ORIENTED_EDGE('',*,*,#36958,.F.);
#49153=ORIENTED_EDGE('',*,*,#36959,.T.);
#49154=ORIENTED_EDGE('',*,*,#36710,.F.);
#49155=ORIENTED_EDGE('',*,*,#36960,.T.);
#49156=ORIENTED_EDGE('',*,*,#36961,.F.);
#49157=ORIENTED_EDGE('',*,*,#36850,.F.);
#49158=ORIENTED_EDGE('',*,*,#36962,.F.);
#49159=ORIENTED_EDGE('',*,*,#36960,.F.);
#49160=ORIENTED_EDGE('',*,*,#36712,.F.);
#49161=ORIENTED_EDGE('',*,*,#36714,.F.);
#49162=ORIENTED_EDGE('',*,*,#36716,.F.);
#49163=ORIENTED_EDGE('',*,*,#36718,.F.);
#49164=ORIENTED_EDGE('',*,*,#36720,.F.);
#49165=ORIENTED_EDGE('',*,*,#36963,.T.);
#49166=ORIENTED_EDGE('',*,*,#36853,.F.);
#49167=ORIENTED_EDGE('',*,*,#36964,.F.);
#49168=ORIENTED_EDGE('',*,*,#36849,.T.);
#49169=ORIENTED_EDGE('',*,*,#36965,.T.);
#49170=ORIENTED_EDGE('',*,*,#36966,.T.);
#49171=ORIENTED_EDGE('',*,*,#36967,.F.);
#49172=ORIENTED_EDGE('',*,*,#36916,.F.);
#49173=ORIENTED_EDGE('',*,*,#36918,.T.);
#49174=ORIENTED_EDGE('',*,*,#36915,.T.);
#49175=ORIENTED_EDGE('',*,*,#36968,.F.);
#49176=ORIENTED_EDGE('',*,*,#36722,.T.);
#49177=ORIENTED_EDGE('',*,*,#36725,.T.);
#49178=ORIENTED_EDGE('',*,*,#36727,.T.);
#49179=ORIENTED_EDGE('',*,*,#36729,.T.);
#49180=ORIENTED_EDGE('',*,*,#36731,.T.);
#49181=ORIENTED_EDGE('',*,*,#36969,.T.);
#49182=ORIENTED_EDGE('',*,*,#36970,.T.);
#49183=ORIENTED_EDGE('',*,*,#36971,.F.);
#49184=ORIENTED_EDGE('',*,*,#36972,.T.);
#49185=ORIENTED_EDGE('',*,*,#36969,.F.);
#49186=ORIENTED_EDGE('',*,*,#36733,.T.);
#49187=ORIENTED_EDGE('',*,*,#36782,.T.);
#49188=ORIENTED_EDGE('',*,*,#36736,.T.);
#49189=ORIENTED_EDGE('',*,*,#36973,.T.);
#49190=ORIENTED_EDGE('',*,*,#36971,.T.);
#49191=ORIENTED_EDGE('',*,*,#36734,.T.);
#49192=ORIENTED_EDGE('',*,*,#36974,.T.);
#49193=ORIENTED_EDGE('',*,*,#36975,.F.);
#49194=ORIENTED_EDGE('',*,*,#36735,.F.);
#49195=ORIENTED_EDGE('',*,*,#36976,.F.);
#49196=ORIENTED_EDGE('',*,*,#36977,.T.);
#49197=ORIENTED_EDGE('',*,*,#36978,.T.);
#49198=ORIENTED_EDGE('',*,*,#36976,.T.);
#49199=ORIENTED_EDGE('',*,*,#36738,.T.);
#49200=ORIENTED_EDGE('',*,*,#36741,.T.);
#49201=ORIENTED_EDGE('',*,*,#36780,.T.);
#49202=ORIENTED_EDGE('',*,*,#36770,.T.);
#49203=ORIENTED_EDGE('',*,*,#36743,.T.);
#49204=ORIENTED_EDGE('',*,*,#36979,.F.);
#49205=ORIENTED_EDGE('',*,*,#36980,.T.);
#49206=ORIENTED_EDGE('',*,*,#36977,.F.);
#49207=ORIENTED_EDGE('',*,*,#36385,.F.);
#49208=ORIENTED_EDGE('',*,*,#36371,.T.);
#49209=ORIENTED_EDGE('',*,*,#36981,.T.);
#49210=ORIENTED_EDGE('',*,*,#36979,.T.);
#49211=ORIENTED_EDGE('',*,*,#36384,.T.);
#49212=ORIENTED_EDGE('',*,*,#36746,.T.);
#49213=ORIENTED_EDGE('',*,*,#36748,.T.);
#49214=ORIENTED_EDGE('',*,*,#36750,.T.);
#49215=ORIENTED_EDGE('',*,*,#36752,.T.);
#49216=ORIENTED_EDGE('',*,*,#36365,.T.);
#49217=ORIENTED_EDGE('',*,*,#36330,.T.);
#49218=ORIENTED_EDGE('',*,*,#36369,.T.);
#49219=ORIENTED_EDGE('',*,*,#36754,.T.);
#49220=ORIENTED_EDGE('',*,*,#36755,.T.);
#49221=ORIENTED_EDGE('',*,*,#36382,.T.);
#49222=ORIENTED_EDGE('',*,*,#36757,.T.);
#49223=ORIENTED_EDGE('',*,*,#36758,.T.);
#49224=ORIENTED_EDGE('',*,*,#36759,.T.);
#49225=ORIENTED_EDGE('',*,*,#36772,.T.);
#49226=ORIENTED_EDGE('',*,*,#36774,.T.);
#49227=ORIENTED_EDGE('',*,*,#36982,.T.);
#49228=ORIENTED_EDGE('',*,*,#36983,.T.);
#49229=ORIENTED_EDGE('',*,*,#36367,.T.);
#49230=ORIENTED_EDGE('',*,*,#36763,.T.);
#49231=ORIENTED_EDGE('',*,*,#36765,.T.);
#49232=ORIENTED_EDGE('',*,*,#36767,.T.);
#49233=ORIENTED_EDGE('',*,*,#36769,.T.);
#49234=ORIENTED_EDGE('',*,*,#36984,.T.);
#49235=ORIENTED_EDGE('',*,*,#36982,.F.);
#49236=ORIENTED_EDGE('',*,*,#36773,.F.);
#49237=ORIENTED_EDGE('',*,*,#36985,.F.);
#49238=ORIENTED_EDGE('',*,*,#36986,.T.);
#49239=ORIENTED_EDGE('',*,*,#36776,.T.);
#49240=ORIENTED_EDGE('',*,*,#36778,.T.);
#49241=ORIENTED_EDGE('',*,*,#36779,.T.);
#49242=ORIENTED_EDGE('',*,*,#36781,.T.);
#49243=ORIENTED_EDGE('',*,*,#36784,.T.);
#49244=ORIENTED_EDGE('',*,*,#36987,.F.);
#49245=ORIENTED_EDGE('',*,*,#36988,.F.);
#49246=ORIENTED_EDGE('',*,*,#36987,.T.);
#49247=ORIENTED_EDGE('',*,*,#36785,.F.);
#49248=ORIENTED_EDGE('',*,*,#36833,.F.);
#49249=ORIENTED_EDGE('',*,*,#36825,.F.);
#49250=ORIENTED_EDGE('',*,*,#36787,.F.);
#49251=ORIENTED_EDGE('',*,*,#36801,.F.);
#49252=ORIENTED_EDGE('',*,*,#36989,.F.);
#49253=ORIENTED_EDGE('',*,*,#36990,.T.);
#49254=ORIENTED_EDGE('',*,*,#36800,.T.);
#49255=ORIENTED_EDGE('',*,*,#36991,.T.);
#49256=ORIENTED_EDGE('',*,*,#36822,.F.);
#49257=ORIENTED_EDGE('',*,*,#36791,.F.);
#49258=ORIENTED_EDGE('',*,*,#36795,.F.);
#49259=ORIENTED_EDGE('',*,*,#36797,.F.);
#49260=ORIENTED_EDGE('',*,*,#36799,.F.);
#49261=ORIENTED_EDGE('',*,*,#36361,.F.);
#49262=ORIENTED_EDGE('',*,*,#36992,.F.);
#49263=ORIENTED_EDGE('',*,*,#36991,.F.);
#49264=ORIENTED_EDGE('',*,*,#36802,.F.);
#49265=ORIENTED_EDGE('',*,*,#36363,.F.);
#49266=ORIENTED_EDGE('',*,*,#36804,.F.);
#49267=ORIENTED_EDGE('',*,*,#36806,.F.);
#49268=ORIENTED_EDGE('',*,*,#36807,.F.);
#49269=ORIENTED_EDGE('',*,*,#36376,.F.);
#49270=ORIENTED_EDGE('',*,*,#36808,.F.);
#49271=ORIENTED_EDGE('',*,*,#36810,.F.);
#49272=ORIENTED_EDGE('',*,*,#36359,.F.);
#49273=ORIENTED_EDGE('',*,*,#36327,.F.);
#49274=ORIENTED_EDGE('',*,*,#36357,.F.);
#49275=ORIENTED_EDGE('',*,*,#36813,.F.);
#49276=ORIENTED_EDGE('',*,*,#36815,.F.);
#49277=ORIENTED_EDGE('',*,*,#36817,.F.);
#49278=ORIENTED_EDGE('',*,*,#36818,.F.);
#49279=ORIENTED_EDGE('',*,*,#36374,.F.);
#49280=ORIENTED_EDGE('',*,*,#36993,.F.);
#49281=ORIENTED_EDGE('',*,*,#36994,.F.);
#49282=ORIENTED_EDGE('',*,*,#36993,.T.);
#49283=ORIENTED_EDGE('',*,*,#36373,.T.);
#49284=ORIENTED_EDGE('',*,*,#36995,.T.);
#49285=ORIENTED_EDGE('',*,*,#36996,.F.);
#49286=ORIENTED_EDGE('',*,*,#36995,.F.);
#49287=ORIENTED_EDGE('',*,*,#36820,.F.);
#49288=ORIENTED_EDGE('',*,*,#36821,.F.);
#49289=ORIENTED_EDGE('',*,*,#36824,.F.);
#49290=ORIENTED_EDGE('',*,*,#36827,.F.);
#49291=ORIENTED_EDGE('',*,*,#36831,.F.);
#49292=ORIENTED_EDGE('',*,*,#36997,.F.);
#49293=ORIENTED_EDGE('',*,*,#36998,.F.);
#49294=ORIENTED_EDGE('',*,*,#36999,.F.);
#49295=ORIENTED_EDGE('',*,*,#36997,.T.);
#49296=ORIENTED_EDGE('',*,*,#36830,.T.);
#49297=ORIENTED_EDGE('',*,*,#37000,.T.);
#49298=ORIENTED_EDGE('',*,*,#36834,.F.);
#49299=ORIENTED_EDGE('',*,*,#36829,.F.);
#49300=ORIENTED_EDGE('',*,*,#36959,.F.);
#49301=ORIENTED_EDGE('',*,*,#37001,.F.);
#49302=ORIENTED_EDGE('',*,*,#36832,.F.);
#49303=ORIENTED_EDGE('',*,*,#37002,.F.);
#49304=ORIENTED_EDGE('',*,*,#36842,.F.);
#49305=ORIENTED_EDGE('',*,*,#36835,.F.);
#49306=ORIENTED_EDGE('',*,*,#36943,.F.);
#49307=ORIENTED_EDGE('',*,*,#37003,.F.);
#49308=ORIENTED_EDGE('',*,*,#37004,.F.);
#49309=ORIENTED_EDGE('',*,*,#37003,.T.);
#49310=ORIENTED_EDGE('',*,*,#36938,.F.);
#49311=ORIENTED_EDGE('',*,*,#37005,.F.);
#49312=ORIENTED_EDGE('',*,*,#37006,.F.);
#49313=ORIENTED_EDGE('',*,*,#36847,.T.);
#49314=ORIENTED_EDGE('',*,*,#37007,.F.);
#49315=ORIENTED_EDGE('',*,*,#37008,.T.);
#49316=ORIENTED_EDGE('',*,*,#37009,.F.);
#49317=ORIENTED_EDGE('',*,*,#37007,.T.);
#49318=ORIENTED_EDGE('',*,*,#36846,.F.);
#49319=ORIENTED_EDGE('',*,*,#37002,.T.);
#49320=ORIENTED_EDGE('',*,*,#37010,.F.);
#49321=ORIENTED_EDGE('',*,*,#37011,.T.);
#49322=ORIENTED_EDGE('',*,*,#37012,.F.);
#49323=ORIENTED_EDGE('',*,*,#37013,.T.);
#49324=ORIENTED_EDGE('',*,*,#36838,.F.);
#49325=ORIENTED_EDGE('',*,*,#37014,.F.);
#49326=ORIENTED_EDGE('',*,*,#37011,.F.);
#49327=ORIENTED_EDGE('',*,*,#36841,.F.);
#49328=ORIENTED_EDGE('',*,*,#36947,.F.);
#49329=ORIENTED_EDGE('',*,*,#36844,.F.);
#49330=ORIENTED_EDGE('',*,*,#36845,.F.);
#49331=ORIENTED_EDGE('',*,*,#37015,.F.);
#49332=ORIENTED_EDGE('',*,*,#37016,.F.);
#49333=ORIENTED_EDGE('',*,*,#36856,.F.);
#49334=ORIENTED_EDGE('',*,*,#36963,.F.);
#49335=ORIENTED_EDGE('',*,*,#36848,.F.);
#49336=ORIENTED_EDGE('',*,*,#37013,.F.);
#49337=ORIENTED_EDGE('',*,*,#37017,.F.);
#49338=ORIENTED_EDGE('',*,*,#36857,.F.);
#49339=ORIENTED_EDGE('',*,*,#37018,.T.);
#49340=ORIENTED_EDGE('',*,*,#37019,.T.);
#49341=ORIENTED_EDGE('',*,*,#37020,.T.);
#49342=ORIENTED_EDGE('',*,*,#37021,.F.);
#49343=ORIENTED_EDGE('',*,*,#37022,.F.);
#49344=ORIENTED_EDGE('',*,*,#37023,.F.);
#49345=ORIENTED_EDGE('',*,*,#36852,.F.);
#49346=ORIENTED_EDGE('',*,*,#37024,.F.);
#49347=ORIENTED_EDGE('',*,*,#37025,.F.);
#49348=ORIENTED_EDGE('',*,*,#37020,.F.);
#49349=ORIENTED_EDGE('',*,*,#36855,.F.);
#49350=ORIENTED_EDGE('',*,*,#36858,.F.);
#49351=ORIENTED_EDGE('',*,*,#37026,.T.);
#49352=ORIENTED_EDGE('',*,*,#37027,.T.);
#49353=ORIENTED_EDGE('',*,*,#37028,.T.);
#49354=ORIENTED_EDGE('',*,*,#36859,.T.);
#49355=ORIENTED_EDGE('',*,*,#36863,.T.);
#49356=ORIENTED_EDGE('',*,*,#37029,.T.);
#49357=ORIENTED_EDGE('',*,*,#37030,.F.);
#49358=ORIENTED_EDGE('',*,*,#37031,.F.);
#49359=ORIENTED_EDGE('',*,*,#37026,.F.);
#49360=ORIENTED_EDGE('',*,*,#36866,.T.);
#49361=ORIENTED_EDGE('',*,*,#37032,.F.);
#49362=ORIENTED_EDGE('',*,*,#37029,.F.);
#49363=ORIENTED_EDGE('',*,*,#36862,.F.);
#49364=ORIENTED_EDGE('',*,*,#37033,.T.);
#49365=ORIENTED_EDGE('',*,*,#36865,.T.);
#49366=ORIENTED_EDGE('',*,*,#36867,.T.);
#49367=ORIENTED_EDGE('',*,*,#36868,.T.);
#49368=ORIENTED_EDGE('',*,*,#36869,.T.);
#49369=ORIENTED_EDGE('',*,*,#36872,.T.);
#49370=ORIENTED_EDGE('',*,*,#36874,.T.);
#49371=ORIENTED_EDGE('',*,*,#36877,.T.);
#49372=ORIENTED_EDGE('',*,*,#37034,.F.);
#49373=ORIENTED_EDGE('',*,*,#37035,.F.);
#49374=ORIENTED_EDGE('',*,*,#36873,.F.);
#49375=ORIENTED_EDGE('',*,*,#37036,.T.);
#49376=ORIENTED_EDGE('',*,*,#37034,.T.);
#49377=ORIENTED_EDGE('',*,*,#36876,.T.);
#49378=ORIENTED_EDGE('',*,*,#36879,.T.);
#49379=ORIENTED_EDGE('',*,*,#36881,.T.);
#49380=ORIENTED_EDGE('',*,*,#37037,.F.);
#49381=ORIENTED_EDGE('',*,*,#36895,.T.);
#49382=ORIENTED_EDGE('',*,*,#36883,.T.);
#49383=ORIENTED_EDGE('',*,*,#37038,.T.);
#49384=ORIENTED_EDGE('',*,*,#37039,.F.);
#49385=ORIENTED_EDGE('',*,*,#36882,.F.);
#49386=ORIENTED_EDGE('',*,*,#37040,.F.);
#49387=ORIENTED_EDGE('',*,*,#37040,.T.);
#49388=ORIENTED_EDGE('',*,*,#36885,.T.);
#49389=ORIENTED_EDGE('',*,*,#37041,.F.);
#49390=ORIENTED_EDGE('',*,*,#37042,.F.);
#49391=ORIENTED_EDGE('',*,*,#37043,.T.);
#49392=ORIENTED_EDGE('',*,*,#37044,.F.);
#49393=ORIENTED_EDGE('',*,*,#37045,.T.);
#49394=ORIENTED_EDGE('',*,*,#37042,.T.);
#49395=ORIENTED_EDGE('',*,*,#36313,.T.);
#49396=ORIENTED_EDGE('',*,*,#36320,.T.);
#49397=ORIENTED_EDGE('',*,*,#37046,.T.);
#49398=ORIENTED_EDGE('',*,*,#36352,.T.);
#49399=ORIENTED_EDGE('',*,*,#36922,.T.);
#49400=ORIENTED_EDGE('',*,*,#36888,.T.);
#49401=ORIENTED_EDGE('',*,*,#36890,.T.);
#49402=ORIENTED_EDGE('',*,*,#36892,.T.);
#49403=ORIENTED_EDGE('',*,*,#36894,.T.);
#49404=ORIENTED_EDGE('',*,*,#37047,.T.);
#49405=ORIENTED_EDGE('',*,*,#37048,.F.);
#49406=ORIENTED_EDGE('',*,*,#37049,.T.);
#49407=ORIENTED_EDGE('',*,*,#36314,.T.);
#49408=ORIENTED_EDGE('',*,*,#37048,.T.);
#49409=ORIENTED_EDGE('',*,*,#37028,.F.);
#49410=ORIENTED_EDGE('',*,*,#37050,.T.);
#49411=ORIENTED_EDGE('',*,*,#36315,.T.);
#49412=ORIENTED_EDGE('',*,*,#37049,.F.);
#49413=ORIENTED_EDGE('',*,*,#37047,.F.);
#49414=ORIENTED_EDGE('',*,*,#36893,.T.);
#49415=ORIENTED_EDGE('',*,*,#37051,.F.);
#49416=ORIENTED_EDGE('',*,*,#37052,.T.);
#49417=ORIENTED_EDGE('',*,*,#37053,.T.);
#49418=ORIENTED_EDGE('',*,*,#37044,.T.);
#49419=ORIENTED_EDGE('',*,*,#37054,.T.);
#49420=ORIENTED_EDGE('',*,*,#37055,.T.);
#49421=ORIENTED_EDGE('',*,*,#37051,.T.);
#49422=ORIENTED_EDGE('',*,*,#37041,.T.);
#49423=ORIENTED_EDGE('',*,*,#36897,.T.);
#49424=ORIENTED_EDGE('',*,*,#36903,.T.);
#49425=ORIENTED_EDGE('',*,*,#36899,.F.);
#49426=ORIENTED_EDGE('',*,*,#37056,.T.);
#49427=ORIENTED_EDGE('',*,*,#37057,.F.);
#49428=ORIENTED_EDGE('',*,*,#37058,.T.);
#49429=ORIENTED_EDGE('',*,*,#37058,.F.);
#49430=ORIENTED_EDGE('',*,*,#37059,.T.);
#49431=ORIENTED_EDGE('',*,*,#37054,.F.);
#49432=ORIENTED_EDGE('',*,*,#36900,.T.);
#49433=ORIENTED_EDGE('',*,*,#37060,.T.);
#49434=ORIENTED_EDGE('',*,*,#37061,.T.);
#49435=ORIENTED_EDGE('',*,*,#36898,.T.);
#49436=ORIENTED_EDGE('',*,*,#36902,.T.);
#49437=ORIENTED_EDGE('',*,*,#37037,.T.);
#49438=ORIENTED_EDGE('',*,*,#36905,.T.);
#49439=ORIENTED_EDGE('',*,*,#37062,.T.);
#49440=ORIENTED_EDGE('',*,*,#37062,.F.);
#49441=ORIENTED_EDGE('',*,*,#36907,.T.);
#49442=ORIENTED_EDGE('',*,*,#37063,.F.);
#49443=ORIENTED_EDGE('',*,*,#37064,.T.);
#49444=ORIENTED_EDGE('',*,*,#37065,.T.);
#49445=ORIENTED_EDGE('',*,*,#37066,.T.);
#49446=ORIENTED_EDGE('',*,*,#37063,.T.);
#49447=ORIENTED_EDGE('',*,*,#36908,.T.);
#49448=ORIENTED_EDGE('',*,*,#36968,.T.);
#49449=ORIENTED_EDGE('',*,*,#36912,.T.);
#49450=ORIENTED_EDGE('',*,*,#36911,.T.);
#49451=ORIENTED_EDGE('',*,*,#37067,.F.);
#49452=ORIENTED_EDGE('',*,*,#37068,.F.);
#49453=ORIENTED_EDGE('',*,*,#37069,.T.);
#49454=ORIENTED_EDGE('',*,*,#36910,.T.);
#49455=ORIENTED_EDGE('',*,*,#36914,.T.);
#49456=ORIENTED_EDGE('',*,*,#37070,.T.);
#49457=ORIENTED_EDGE('',*,*,#37071,.T.);
#49458=ORIENTED_EDGE('',*,*,#37070,.F.);
#49459=ORIENTED_EDGE('',*,*,#36917,.T.);
#49460=ORIENTED_EDGE('',*,*,#37072,.T.);
#49461=ORIENTED_EDGE('',*,*,#37073,.T.);
#49462=ORIENTED_EDGE('',*,*,#37074,.T.);
#49463=ORIENTED_EDGE('',*,*,#36929,.T.);
#49464=ORIENTED_EDGE('',*,*,#36920,.F.);
#49465=ORIENTED_EDGE('',*,*,#37075,.F.);
#49466=ORIENTED_EDGE('',*,*,#37076,.F.);
#49467=ORIENTED_EDGE('',*,*,#37075,.T.);
#49468=ORIENTED_EDGE('',*,*,#36923,.F.);
#49469=ORIENTED_EDGE('',*,*,#36351,.F.);
#49470=ORIENTED_EDGE('',*,*,#36355,.F.);
#49471=ORIENTED_EDGE('',*,*,#37077,.F.);
#49472=ORIENTED_EDGE('',*,*,#37078,.F.);
#49473=ORIENTED_EDGE('',*,*,#37079,.T.);
#49474=ORIENTED_EDGE('',*,*,#36346,.T.);
#49475=ORIENTED_EDGE('',*,*,#36350,.T.);
#49476=ORIENTED_EDGE('',*,*,#36926,.T.);
#49477=ORIENTED_EDGE('',*,*,#36932,.F.);
#49478=ORIENTED_EDGE('',*,*,#37080,.T.);
#49479=ORIENTED_EDGE('',*,*,#37078,.T.);
#49480=ORIENTED_EDGE('',*,*,#36928,.T.);
#49481=ORIENTED_EDGE('',*,*,#36933,.T.);
#49482=ORIENTED_EDGE('',*,*,#36930,.T.);
#49483=ORIENTED_EDGE('',*,*,#37081,.T.);
#49484=ORIENTED_EDGE('',*,*,#36931,.F.);
#49485=ORIENTED_EDGE('',*,*,#36348,.F.);
#49486=ORIENTED_EDGE('',*,*,#37082,.T.);
#49487=ORIENTED_EDGE('',*,*,#36335,.T.);
#49488=ORIENTED_EDGE('',*,*,#36339,.T.);
#49489=ORIENTED_EDGE('',*,*,#36937,.T.);
#49490=ORIENTED_EDGE('',*,*,#37083,.F.);
#49491=ORIENTED_EDGE('',*,*,#37084,.T.);
#49492=ORIENTED_EDGE('',*,*,#37085,.T.);
#49493=ORIENTED_EDGE('',*,*,#37005,.T.);
#49494=ORIENTED_EDGE('',*,*,#37086,.F.);
#49495=ORIENTED_EDGE('',*,*,#37087,.T.);
#49496=ORIENTED_EDGE('',*,*,#37083,.T.);
#49497=ORIENTED_EDGE('',*,*,#36940,.T.);
#49498=ORIENTED_EDGE('',*,*,#37086,.T.);
#49499=ORIENTED_EDGE('',*,*,#36942,.T.);
#49500=ORIENTED_EDGE('',*,*,#36944,.T.);
#49501=ORIENTED_EDGE('',*,*,#37088,.T.);
#49502=ORIENTED_EDGE('',*,*,#37089,.T.);
#49503=ORIENTED_EDGE('',*,*,#36945,.F.);
#49504=ORIENTED_EDGE('',*,*,#36946,.T.);
#49505=ORIENTED_EDGE('',*,*,#36949,.F.);
#49506=ORIENTED_EDGE('',*,*,#36950,.T.);
#49507=ORIENTED_EDGE('',*,*,#36952,.F.);
#49508=ORIENTED_EDGE('',*,*,#36957,.F.);
#49509=ORIENTED_EDGE('',*,*,#36956,.F.);
#49510=ORIENTED_EDGE('',*,*,#36955,.T.);
#49511=ORIENTED_EDGE('',*,*,#37090,.T.);
#49512=ORIENTED_EDGE('',*,*,#37091,.T.);
#49513=ORIENTED_EDGE('',*,*,#36341,.F.);
#49514=ORIENTED_EDGE('',*,*,#37092,.T.);
#49515=ORIENTED_EDGE('',*,*,#37090,.F.);
#49516=ORIENTED_EDGE('',*,*,#36958,.T.);
#49517=ORIENTED_EDGE('',*,*,#36342,.F.);
#49518=ORIENTED_EDGE('',*,*,#37093,.F.);
#49519=ORIENTED_EDGE('',*,*,#36961,.T.);
#49520=ORIENTED_EDGE('',*,*,#37094,.T.);
#49521=ORIENTED_EDGE('',*,*,#37095,.T.);
#49522=ORIENTED_EDGE('',*,*,#37094,.F.);
#49523=ORIENTED_EDGE('',*,*,#36962,.T.);
#49524=ORIENTED_EDGE('',*,*,#36964,.T.);
#49525=ORIENTED_EDGE('',*,*,#37096,.T.);
#49526=ORIENTED_EDGE('',*,*,#37023,.T.);
#49527=ORIENTED_EDGE('',*,*,#37097,.F.);
#49528=ORIENTED_EDGE('',*,*,#37098,.T.);
#49529=ORIENTED_EDGE('',*,*,#36965,.F.);
#49530=ORIENTED_EDGE('',*,*,#37072,.F.);
#49531=ORIENTED_EDGE('',*,*,#36967,.T.);
#49532=ORIENTED_EDGE('',*,*,#37099,.F.);
#49533=ORIENTED_EDGE('',*,*,#37100,.T.);
#49534=ORIENTED_EDGE('',*,*,#37101,.T.);
#49535=ORIENTED_EDGE('',*,*,#37102,.F.);
#49536=ORIENTED_EDGE('',*,*,#36966,.F.);
#49537=ORIENTED_EDGE('',*,*,#36970,.F.);
#49538=ORIENTED_EDGE('',*,*,#37103,.T.);
#49539=ORIENTED_EDGE('',*,*,#37104,.F.);
#49540=ORIENTED_EDGE('',*,*,#37101,.F.);
#49541=ORIENTED_EDGE('',*,*,#36972,.F.);
#49542=ORIENTED_EDGE('',*,*,#36973,.F.);
#49543=ORIENTED_EDGE('',*,*,#36975,.T.);
#49544=ORIENTED_EDGE('',*,*,#37105,.F.);
#49545=ORIENTED_EDGE('',*,*,#37103,.F.);
#49546=ORIENTED_EDGE('',*,*,#37106,.T.);
#49547=ORIENTED_EDGE('',*,*,#37107,.F.);
#49548=ORIENTED_EDGE('',*,*,#36974,.F.);
#49549=ORIENTED_EDGE('',*,*,#36978,.F.);
#49550=ORIENTED_EDGE('',*,*,#37108,.T.);
#49551=ORIENTED_EDGE('',*,*,#37109,.F.);
#49552=ORIENTED_EDGE('',*,*,#37106,.F.);
#49553=ORIENTED_EDGE('',*,*,#36980,.F.);
#49554=ORIENTED_EDGE('',*,*,#37108,.F.);
#49555=ORIENTED_EDGE('',*,*,#36981,.F.);
#49556=ORIENTED_EDGE('',*,*,#37110,.F.);
#49557=ORIENTED_EDGE('',*,*,#37111,.F.);
#49558=ORIENTED_EDGE('',*,*,#37110,.T.);
#49559=ORIENTED_EDGE('',*,*,#36370,.F.);
#49560=ORIENTED_EDGE('',*,*,#36329,.F.);
#49561=ORIENTED_EDGE('',*,*,#36334,.F.);
#49562=ORIENTED_EDGE('',*,*,#37112,.F.);
#49563=ORIENTED_EDGE('',*,*,#36332,.T.);
#49564=ORIENTED_EDGE('',*,*,#36331,.T.);
#49565=ORIENTED_EDGE('',*,*,#36364,.F.);
#49566=ORIENTED_EDGE('',*,*,#37113,.F.);
#49567=ORIENTED_EDGE('',*,*,#37114,.F.);
#49568=ORIENTED_EDGE('',*,*,#37113,.T.);
#49569=ORIENTED_EDGE('',*,*,#36983,.F.);
#49570=ORIENTED_EDGE('',*,*,#36984,.F.);
#49571=ORIENTED_EDGE('',*,*,#37115,.F.);
#49572=ORIENTED_EDGE('',*,*,#37116,.F.);
#49573=ORIENTED_EDGE('',*,*,#36985,.T.);
#49574=ORIENTED_EDGE('',*,*,#36986,.F.);
#49575=ORIENTED_EDGE('',*,*,#37117,.F.);
#49576=ORIENTED_EDGE('',*,*,#37118,.T.);
#49577=ORIENTED_EDGE('',*,*,#37117,.T.);
#49578=ORIENTED_EDGE('',*,*,#36988,.T.);
#49579=ORIENTED_EDGE('',*,*,#36990,.F.);
#49580=ORIENTED_EDGE('',*,*,#37119,.F.);
#49581=ORIENTED_EDGE('',*,*,#37120,.T.);
#49582=ORIENTED_EDGE('',*,*,#36989,.T.);
#49583=ORIENTED_EDGE('',*,*,#36992,.T.);
#49584=ORIENTED_EDGE('',*,*,#36325,.F.);
#49585=ORIENTED_EDGE('',*,*,#37121,.T.);
#49586=ORIENTED_EDGE('',*,*,#37119,.T.);
#49587=ORIENTED_EDGE('',*,*,#36360,.T.);
#49588=ORIENTED_EDGE('',*,*,#36326,.F.);
#49589=ORIENTED_EDGE('',*,*,#37122,.F.);
#49590=ORIENTED_EDGE('',*,*,#37123,.T.);
#49591=ORIENTED_EDGE('',*,*,#36323,.T.);
#49592=ORIENTED_EDGE('',*,*,#36328,.T.);
#49593=ORIENTED_EDGE('',*,*,#36358,.T.);
#49594=ORIENTED_EDGE('',*,*,#37124,.T.);
#49595=ORIENTED_EDGE('',*,*,#37125,.T.);
#49596=ORIENTED_EDGE('',*,*,#37122,.T.);
#49597=ORIENTED_EDGE('',*,*,#36994,.T.);
#49598=ORIENTED_EDGE('',*,*,#37124,.F.);
#49599=ORIENTED_EDGE('',*,*,#36996,.T.);
#49600=ORIENTED_EDGE('',*,*,#37126,.T.);
#49601=ORIENTED_EDGE('',*,*,#37127,.T.);
#49602=ORIENTED_EDGE('',*,*,#37126,.F.);
#49603=ORIENTED_EDGE('',*,*,#36998,.T.);
#49604=ORIENTED_EDGE('',*,*,#36999,.T.);
#49605=ORIENTED_EDGE('',*,*,#37128,.T.);
#49606=ORIENTED_EDGE('',*,*,#37001,.T.);
#49607=ORIENTED_EDGE('',*,*,#37093,.T.);
#49608=ORIENTED_EDGE('',*,*,#37129,.T.);
#49609=ORIENTED_EDGE('',*,*,#37000,.F.);
#49610=ORIENTED_EDGE('',*,*,#37130,.F.);
#49611=ORIENTED_EDGE('',*,*,#37131,.T.);
#49612=ORIENTED_EDGE('',*,*,#37097,.T.);
#49613=ORIENTED_EDGE('',*,*,#37022,.T.);
#49614=ORIENTED_EDGE('',*,*,#37132,.F.);
#49615=ORIENTED_EDGE('',*,*,#37133,.T.);
#49616=ORIENTED_EDGE('',*,*,#37134,.T.);
#49617=ORIENTED_EDGE('',*,*,#37004,.T.);
#49618=ORIENTED_EDGE('',*,*,#37085,.F.);
#49619=ORIENTED_EDGE('',*,*,#37135,.T.);
#49620=ORIENTED_EDGE('',*,*,#37132,.T.);
#49621=ORIENTED_EDGE('',*,*,#37006,.T.);
#49622=ORIENTED_EDGE('',*,*,#37136,.F.);
#49623=ORIENTED_EDGE('',*,*,#37015,.T.);
#49624=ORIENTED_EDGE('',*,*,#37009,.T.);
#49625=ORIENTED_EDGE('',*,*,#37137,.T.);
#49626=ORIENTED_EDGE('',*,*,#37010,.T.);
#49627=ORIENTED_EDGE('',*,*,#37134,.F.);
#49628=ORIENTED_EDGE('',*,*,#37138,.T.);
#49629=ORIENTED_EDGE('',*,*,#37008,.F.);
#49630=ORIENTED_EDGE('',*,*,#37139,.T.);
#49631=ORIENTED_EDGE('',*,*,#37140,.F.);
#49632=ORIENTED_EDGE('',*,*,#37012,.T.);
#49633=ORIENTED_EDGE('',*,*,#37141,.T.);
#49634=ORIENTED_EDGE('',*,*,#37141,.F.);
#49635=ORIENTED_EDGE('',*,*,#37014,.T.);
#49636=ORIENTED_EDGE('',*,*,#37136,.T.);
#49637=ORIENTED_EDGE('',*,*,#37142,.T.);
#49638=ORIENTED_EDGE('',*,*,#37143,.F.);
#49639=ORIENTED_EDGE('',*,*,#37017,.T.);
#49640=ORIENTED_EDGE('',*,*,#37140,.T.);
#49641=ORIENTED_EDGE('',*,*,#37144,.T.);
#49642=ORIENTED_EDGE('',*,*,#37145,.T.);
#49643=ORIENTED_EDGE('',*,*,#37146,.T.);
#49644=ORIENTED_EDGE('',*,*,#37024,.T.);
#49645=ORIENTED_EDGE('',*,*,#37019,.F.);
#49646=ORIENTED_EDGE('',*,*,#37018,.F.);
#49647=ORIENTED_EDGE('',*,*,#37016,.T.);
#49648=ORIENTED_EDGE('',*,*,#37143,.T.);
#49649=ORIENTED_EDGE('',*,*,#37147,.T.);
#49650=ORIENTED_EDGE('',*,*,#37148,.F.);
#49651=ORIENTED_EDGE('',*,*,#37149,.T.);
#49652=ORIENTED_EDGE('',*,*,#37130,.T.);
#49653=ORIENTED_EDGE('',*,*,#37021,.T.);
#49654=ORIENTED_EDGE('',*,*,#37146,.F.);
#49655=ORIENTED_EDGE('',*,*,#37150,.T.);
#49656=ORIENTED_EDGE('',*,*,#37148,.T.);
#49657=ORIENTED_EDGE('',*,*,#37025,.T.);
#49658=ORIENTED_EDGE('',*,*,#36353,.T.);
#49659=ORIENTED_EDGE('',*,*,#37046,.F.);
#49660=ORIENTED_EDGE('',*,*,#36319,.F.);
#49661=ORIENTED_EDGE('',*,*,#36322,.F.);
#49662=ORIENTED_EDGE('',*,*,#37151,.F.);
#49663=ORIENTED_EDGE('',*,*,#37031,.T.);
#49664=ORIENTED_EDGE('',*,*,#37152,.F.);
#49665=ORIENTED_EDGE('',*,*,#37153,.F.);
#49666=ORIENTED_EDGE('',*,*,#37027,.F.);
#49667=ORIENTED_EDGE('',*,*,#37154,.F.);
#49668=ORIENTED_EDGE('',*,*,#37030,.T.);
#49669=ORIENTED_EDGE('',*,*,#37032,.T.);
#49670=ORIENTED_EDGE('',*,*,#37033,.F.);
#49671=ORIENTED_EDGE('',*,*,#37035,.T.);
#49672=ORIENTED_EDGE('',*,*,#37036,.F.);
#49673=ORIENTED_EDGE('',*,*,#37039,.T.);
#49674=ORIENTED_EDGE('',*,*,#37155,.F.);
#49675=ORIENTED_EDGE('',*,*,#37156,.F.);
#49676=ORIENTED_EDGE('',*,*,#37038,.F.);
#49677=ORIENTED_EDGE('',*,*,#37043,.F.);
#49678=ORIENTED_EDGE('',*,*,#37155,.T.);
#49679=ORIENTED_EDGE('',*,*,#37045,.F.);
#49680=ORIENTED_EDGE('',*,*,#37157,.F.);
#49681=ORIENTED_EDGE('',*,*,#37158,.F.);
#49682=ORIENTED_EDGE('',*,*,#37157,.T.);
#49683=ORIENTED_EDGE('',*,*,#37053,.F.);
#49684=ORIENTED_EDGE('',*,*,#37159,.F.);
#49685=ORIENTED_EDGE('',*,*,#37160,.F.);
#49686=ORIENTED_EDGE('',*,*,#36317,.T.);
#49687=ORIENTED_EDGE('',*,*,#36316,.T.);
#49688=ORIENTED_EDGE('',*,*,#37050,.F.);
#49689=ORIENTED_EDGE('',*,*,#37153,.T.);
#49690=ORIENTED_EDGE('',*,*,#37161,.F.);
#49691=ORIENTED_EDGE('',*,*,#37162,.T.);
#49692=ORIENTED_EDGE('',*,*,#37073,.F.);
#49693=ORIENTED_EDGE('',*,*,#37100,.F.);
#49694=ORIENTED_EDGE('',*,*,#37163,.F.);
#49695=ORIENTED_EDGE('',*,*,#37164,.T.);
#49696=ORIENTED_EDGE('',*,*,#37165,.F.);
#49697=ORIENTED_EDGE('',*,*,#37056,.F.);
#49698=ORIENTED_EDGE('',*,*,#37061,.F.);
#49699=ORIENTED_EDGE('',*,*,#37159,.T.);
#49700=ORIENTED_EDGE('',*,*,#37052,.F.);
#49701=ORIENTED_EDGE('',*,*,#37166,.F.);
#49702=ORIENTED_EDGE('',*,*,#37167,.F.);
#49703=ORIENTED_EDGE('',*,*,#37166,.T.);
#49704=ORIENTED_EDGE('',*,*,#37055,.F.);
#49705=ORIENTED_EDGE('',*,*,#37168,.F.);
#49706=ORIENTED_EDGE('',*,*,#37169,.F.);
#49707=ORIENTED_EDGE('',*,*,#37059,.F.);
#49708=ORIENTED_EDGE('',*,*,#37057,.T.);
#49709=ORIENTED_EDGE('',*,*,#37170,.F.);
#49710=ORIENTED_EDGE('',*,*,#37168,.T.);
#49711=ORIENTED_EDGE('',*,*,#37171,.T.);
#49712=ORIENTED_EDGE('',*,*,#37172,.F.);
#49713=ORIENTED_EDGE('',*,*,#37173,.F.);
#49714=ORIENTED_EDGE('',*,*,#37066,.F.);
#49715=ORIENTED_EDGE('',*,*,#37174,.T.);
#49716=ORIENTED_EDGE('',*,*,#37175,.F.);
#49717=ORIENTED_EDGE('',*,*,#37164,.F.);
#49718=ORIENTED_EDGE('',*,*,#37060,.F.);
#49719=ORIENTED_EDGE('',*,*,#37064,.F.);
#49720=ORIENTED_EDGE('',*,*,#37173,.T.);
#49721=ORIENTED_EDGE('',*,*,#37176,.F.);
#49722=ORIENTED_EDGE('',*,*,#37174,.F.);
#49723=ORIENTED_EDGE('',*,*,#37068,.T.);
#49724=ORIENTED_EDGE('',*,*,#37177,.F.);
#49725=ORIENTED_EDGE('',*,*,#37171,.F.);
#49726=ORIENTED_EDGE('',*,*,#37065,.F.);
#49727=ORIENTED_EDGE('',*,*,#37178,.F.);
#49728=ORIENTED_EDGE('',*,*,#37067,.T.);
#49729=ORIENTED_EDGE('',*,*,#37069,.F.);
#49730=ORIENTED_EDGE('',*,*,#37179,.F.);
#49731=ORIENTED_EDGE('',*,*,#37179,.T.);
#49732=ORIENTED_EDGE('',*,*,#37071,.F.);
#49733=ORIENTED_EDGE('',*,*,#37180,.F.);
#49734=ORIENTED_EDGE('',*,*,#37181,.F.);
#49735=ORIENTED_EDGE('',*,*,#37180,.T.);
#49736=ORIENTED_EDGE('',*,*,#37074,.F.);
#49737=ORIENTED_EDGE('',*,*,#37162,.F.);
#49738=ORIENTED_EDGE('',*,*,#37182,.F.);
#49739=ORIENTED_EDGE('',*,*,#37183,.T.);
#49740=ORIENTED_EDGE('',*,*,#37184,.F.);
#49741=ORIENTED_EDGE('',*,*,#37185,.F.);
#49742=ORIENTED_EDGE('',*,*,#37149,.F.);
#49743=ORIENTED_EDGE('',*,*,#37150,.F.);
#49744=ORIENTED_EDGE('',*,*,#37186,.T.);
#49745=ORIENTED_EDGE('',*,*,#37187,.F.);
#49746=ORIENTED_EDGE('',*,*,#37183,.F.);
#49747=ORIENTED_EDGE('',*,*,#37145,.F.);
#49748=ORIENTED_EDGE('',*,*,#37147,.F.);
#49749=ORIENTED_EDGE('',*,*,#37139,.F.);
#49750=ORIENTED_EDGE('',*,*,#37142,.F.);
#49751=ORIENTED_EDGE('',*,*,#37188,.T.);
#49752=ORIENTED_EDGE('',*,*,#37189,.F.);
#49753=ORIENTED_EDGE('',*,*,#37186,.F.);
#49754=ORIENTED_EDGE('',*,*,#37144,.F.);
#49755=ORIENTED_EDGE('',*,*,#37138,.F.);
#49756=ORIENTED_EDGE('',*,*,#37133,.F.);
#49757=ORIENTED_EDGE('',*,*,#37135,.F.);
#49758=ORIENTED_EDGE('',*,*,#37190,.T.);
#49759=ORIENTED_EDGE('',*,*,#37191,.F.);
#49760=ORIENTED_EDGE('',*,*,#37188,.F.);
#49761=ORIENTED_EDGE('',*,*,#37137,.F.);
#49762=ORIENTED_EDGE('',*,*,#37185,.T.);
#49763=ORIENTED_EDGE('',*,*,#37192,.F.);
#49764=ORIENTED_EDGE('',*,*,#37193,.F.);
#49765=ORIENTED_EDGE('',*,*,#37131,.F.);
#49766=ORIENTED_EDGE('',*,*,#37194,.F.);
#49767=ORIENTED_EDGE('',*,*,#37181,.T.);
#49768=ORIENTED_EDGE('',*,*,#37182,.T.);
#49769=ORIENTED_EDGE('',*,*,#37195,.T.);
#49770=ORIENTED_EDGE('',*,*,#37196,.F.);
#49771=ORIENTED_EDGE('',*,*,#37197,.F.);
#49772=ORIENTED_EDGE('',*,*,#37177,.T.);
#49773=ORIENTED_EDGE('',*,*,#37178,.T.);
#49774=ORIENTED_EDGE('',*,*,#37194,.T.);
#49775=ORIENTED_EDGE('',*,*,#37198,.F.);
#49776=ORIENTED_EDGE('',*,*,#37176,.T.);
#49777=ORIENTED_EDGE('',*,*,#37172,.T.);
#49778=ORIENTED_EDGE('',*,*,#37197,.T.);
#49779=ORIENTED_EDGE('',*,*,#37199,.F.);
#49780=ORIENTED_EDGE('',*,*,#37200,.F.);
#49781=ORIENTED_EDGE('',*,*,#37175,.T.);
#49782=ORIENTED_EDGE('',*,*,#37170,.T.);
#49783=ORIENTED_EDGE('',*,*,#37165,.T.);
#49784=ORIENTED_EDGE('',*,*,#37200,.T.);
#49785=ORIENTED_EDGE('',*,*,#37201,.F.);
#49786=ORIENTED_EDGE('',*,*,#37202,.F.);
#49787=ORIENTED_EDGE('',*,*,#37167,.T.);
#49788=ORIENTED_EDGE('',*,*,#37169,.T.);
#49789=ORIENTED_EDGE('',*,*,#37195,.F.);
#49790=ORIENTED_EDGE('',*,*,#37163,.T.);
#49791=ORIENTED_EDGE('',*,*,#37203,.T.);
#49792=ORIENTED_EDGE('',*,*,#37204,.F.);
#49793=ORIENTED_EDGE('',*,*,#37161,.T.);
#49794=ORIENTED_EDGE('',*,*,#37152,.T.);
#49795=ORIENTED_EDGE('',*,*,#37154,.T.);
#49796=ORIENTED_EDGE('',*,*,#37156,.T.);
#49797=ORIENTED_EDGE('',*,*,#37158,.T.);
#49798=ORIENTED_EDGE('',*,*,#37160,.T.);
#49799=ORIENTED_EDGE('',*,*,#37202,.T.);
#49800=ORIENTED_EDGE('',*,*,#37205,.F.);
#49801=ORIENTED_EDGE('',*,*,#37206,.F.);
#49802=ORIENTED_EDGE('',*,*,#36321,.T.);
#49803=ORIENTED_EDGE('',*,*,#36318,.T.);
#49804=ORIENTED_EDGE('',*,*,#37207,.F.);
#49805=ORIENTED_EDGE('',*,*,#37151,.T.);
#49806=ORIENTED_EDGE('',*,*,#37206,.T.);
#49807=ORIENTED_EDGE('',*,*,#37208,.F.);
#49808=ORIENTED_EDGE('',*,*,#37129,.F.);
#49809=ORIENTED_EDGE('',*,*,#37095,.F.);
#49810=ORIENTED_EDGE('',*,*,#37096,.F.);
#49811=ORIENTED_EDGE('',*,*,#37098,.F.);
#49812=ORIENTED_EDGE('',*,*,#37193,.T.);
#49813=ORIENTED_EDGE('',*,*,#37209,.F.);
#49814=ORIENTED_EDGE('',*,*,#37203,.F.);
#49815=ORIENTED_EDGE('',*,*,#37099,.T.);
#49816=ORIENTED_EDGE('',*,*,#37102,.T.);
#49817=ORIENTED_EDGE('',*,*,#37104,.T.);
#49818=ORIENTED_EDGE('',*,*,#37105,.T.);
#49819=ORIENTED_EDGE('',*,*,#37107,.T.);
#49820=ORIENTED_EDGE('',*,*,#37109,.T.);
#49821=ORIENTED_EDGE('',*,*,#37111,.T.);
#49822=ORIENTED_EDGE('',*,*,#37112,.T.);
#49823=ORIENTED_EDGE('',*,*,#36333,.T.);
#49824=ORIENTED_EDGE('',*,*,#37114,.T.);
#49825=ORIENTED_EDGE('',*,*,#37115,.T.);
#49826=ORIENTED_EDGE('',*,*,#37116,.T.);
#49827=ORIENTED_EDGE('',*,*,#37118,.F.);
#49828=ORIENTED_EDGE('',*,*,#37120,.F.);
#49829=ORIENTED_EDGE('',*,*,#37121,.F.);
#49830=ORIENTED_EDGE('',*,*,#36324,.F.);
#49831=ORIENTED_EDGE('',*,*,#37123,.F.);
#49832=ORIENTED_EDGE('',*,*,#37125,.F.);
#49833=ORIENTED_EDGE('',*,*,#37127,.F.);
#49834=ORIENTED_EDGE('',*,*,#37128,.F.);
#49835=ORIENTED_EDGE('',*,*,#37092,.F.);
#49836=ORIENTED_EDGE('',*,*,#36340,.F.);
#49837=ORIENTED_EDGE('',*,*,#36336,.F.);
#49838=ORIENTED_EDGE('',*,*,#37210,.T.);
#49839=ORIENTED_EDGE('',*,*,#37211,.F.);
#49840=ORIENTED_EDGE('',*,*,#37190,.F.);
#49841=ORIENTED_EDGE('',*,*,#37084,.F.);
#49842=ORIENTED_EDGE('',*,*,#37087,.F.);
#49843=ORIENTED_EDGE('',*,*,#37088,.F.);
#49844=ORIENTED_EDGE('',*,*,#37089,.F.);
#49845=ORIENTED_EDGE('',*,*,#37091,.F.);
#49846=ORIENTED_EDGE('',*,*,#37212,.T.);
#49847=ORIENTED_EDGE('',*,*,#37213,.F.);
#49848=ORIENTED_EDGE('',*,*,#37210,.F.);
#49849=ORIENTED_EDGE('',*,*,#37082,.F.);
#49850=ORIENTED_EDGE('',*,*,#37081,.F.);
#49851=ORIENTED_EDGE('',*,*,#37076,.T.);
#49852=ORIENTED_EDGE('',*,*,#37077,.T.);
#49853=ORIENTED_EDGE('',*,*,#36354,.T.);
#49854=ORIENTED_EDGE('',*,*,#37207,.T.);
#49855=ORIENTED_EDGE('',*,*,#37214,.F.);
#49856=ORIENTED_EDGE('',*,*,#37212,.F.);
#49857=ORIENTED_EDGE('',*,*,#36347,.F.);
#49858=ORIENTED_EDGE('',*,*,#37079,.F.);
#49859=ORIENTED_EDGE('',*,*,#37080,.F.);
#49860=ORIENTED_EDGE('',*,*,#37196,.T.);
#49861=ORIENTED_EDGE('',*,*,#37204,.T.);
#49862=ORIENTED_EDGE('',*,*,#37209,.T.);
#49863=ORIENTED_EDGE('',*,*,#37192,.T.);
#49864=ORIENTED_EDGE('',*,*,#37184,.T.);
#49865=ORIENTED_EDGE('',*,*,#37187,.T.);
#49866=ORIENTED_EDGE('',*,*,#37189,.T.);
#49867=ORIENTED_EDGE('',*,*,#37191,.T.);
#49868=ORIENTED_EDGE('',*,*,#37211,.T.);
#49869=ORIENTED_EDGE('',*,*,#37213,.T.);
#49870=ORIENTED_EDGE('',*,*,#37214,.T.);
#49871=ORIENTED_EDGE('',*,*,#37208,.T.);
#49872=ORIENTED_EDGE('',*,*,#37205,.T.);
#49873=ORIENTED_EDGE('',*,*,#37201,.T.);
#49874=ORIENTED_EDGE('',*,*,#37199,.T.);
#49875=ORIENTED_EDGE('',*,*,#37198,.T.);
#49876=ORIENTED_EDGE('',*,*,#36295,.T.);
#49877=ORIENTED_EDGE('',*,*,#36306,.T.);
#49878=ORIENTED_EDGE('',*,*,#36304,.T.);
#49879=ORIENTED_EDGE('',*,*,#36302,.T.);
#49880=ORIENTED_EDGE('',*,*,#36300,.T.);
#49881=ORIENTED_EDGE('',*,*,#36298,.T.);
#49882=ORIENTED_EDGE('',*,*,#36286,.T.);
#49883=ORIENTED_EDGE('',*,*,#36297,.T.);
#49884=ORIENTED_EDGE('',*,*,#36280,.T.);
#49885=ORIENTED_EDGE('',*,*,#36278,.T.);
#49886=ORIENTED_EDGE('',*,*,#36276,.T.);
#49887=ORIENTED_EDGE('',*,*,#36274,.T.);
#49888=ORIENTED_EDGE('',*,*,#36272,.T.);
#49889=ORIENTED_EDGE('',*,*,#36311,.T.);
#49890=ORIENTED_EDGE('',*,*,#36309,.T.);
#49891=ORIENTED_EDGE('',*,*,#36307,.T.);
#49892=ORIENTED_EDGE('',*,*,#37215,.F.);
#49893=ORIENTED_EDGE('',*,*,#37216,.T.);
#49894=ORIENTED_EDGE('',*,*,#37217,.F.);
#49895=ORIENTED_EDGE('',*,*,#37218,.F.);
#49896=ORIENTED_EDGE('',*,*,#37219,.F.);
#49897=ORIENTED_EDGE('',*,*,#37220,.F.);
#49898=ORIENTED_EDGE('',*,*,#37221,.F.);
#49899=ORIENTED_EDGE('',*,*,#37222,.F.);
#49900=ORIENTED_EDGE('',*,*,#37223,.F.);
#49901=ORIENTED_EDGE('',*,*,#37224,.F.);
#49902=ORIENTED_EDGE('',*,*,#37225,.T.);
#49903=ORIENTED_EDGE('',*,*,#37226,.T.);
#49904=ORIENTED_EDGE('',*,*,#37227,.F.);
#49905=ORIENTED_EDGE('',*,*,#37228,.T.);
#49906=ORIENTED_EDGE('',*,*,#37229,.T.);
#49907=ORIENTED_EDGE('',*,*,#37230,.T.);
#49908=ORIENTED_EDGE('',*,*,#37231,.T.);
#49909=ORIENTED_EDGE('',*,*,#37232,.F.);
#49910=ORIENTED_EDGE('',*,*,#37233,.F.);
#49911=ORIENTED_EDGE('',*,*,#37234,.F.);
#49912=ORIENTED_EDGE('',*,*,#37235,.F.);
#49913=ORIENTED_EDGE('',*,*,#37236,.T.);
#49914=ORIENTED_EDGE('',*,*,#37237,.T.);
#49915=ORIENTED_EDGE('',*,*,#37238,.T.);
#49916=ORIENTED_EDGE('',*,*,#37239,.T.);
#49917=ORIENTED_EDGE('',*,*,#37240,.T.);
#49918=ORIENTED_EDGE('',*,*,#37241,.T.);
#49919=ORIENTED_EDGE('',*,*,#37235,.T.);
#49920=ORIENTED_EDGE('',*,*,#37241,.F.);
#49921=ORIENTED_EDGE('',*,*,#37240,.F.);
#49922=ORIENTED_EDGE('',*,*,#37242,.T.);
#49923=ORIENTED_EDGE('',*,*,#37243,.T.);
#49924=ORIENTED_EDGE('',*,*,#37244,.T.);
#49925=ORIENTED_EDGE('',*,*,#37242,.F.);
#49926=ORIENTED_EDGE('',*,*,#37244,.F.);
#49927=ORIENTED_EDGE('',*,*,#37245,.F.);
#49928=ORIENTED_EDGE('',*,*,#37246,.F.);
#49929=ORIENTED_EDGE('',*,*,#37233,.T.);
#49930=ORIENTED_EDGE('',*,*,#37247,.F.);
#49931=ORIENTED_EDGE('',*,*,#37225,.F.);
#49932=ORIENTED_EDGE('',*,*,#37248,.T.);
#49933=ORIENTED_EDGE('',*,*,#37246,.T.);
#49934=ORIENTED_EDGE('',*,*,#37249,.F.);
#49935=ORIENTED_EDGE('',*,*,#37226,.F.);
#49936=ORIENTED_EDGE('',*,*,#37247,.T.);
#49937=ORIENTED_EDGE('',*,*,#37250,.T.);
#49938=ORIENTED_EDGE('',*,*,#37251,.T.);
#49939=ORIENTED_EDGE('',*,*,#37252,.F.);
#49940=ORIENTED_EDGE('',*,*,#37253,.F.);
#49941=ORIENTED_EDGE('',*,*,#37254,.T.);
#49942=ORIENTED_EDGE('',*,*,#37255,.T.);
#49943=ORIENTED_EDGE('',*,*,#37238,.F.);
#49944=ORIENTED_EDGE('',*,*,#37256,.T.);
#49945=ORIENTED_EDGE('',*,*,#37254,.F.);
#49946=ORIENTED_EDGE('',*,*,#37257,.T.);
#49947=ORIENTED_EDGE('',*,*,#37258,.F.);
#49948=ORIENTED_EDGE('',*,*,#37259,.T.);
#49949=ORIENTED_EDGE('',*,*,#37250,.F.);
#49950=ORIENTED_EDGE('',*,*,#37237,.F.);
#49951=ORIENTED_EDGE('',*,*,#37236,.F.);
#49952=ORIENTED_EDGE('',*,*,#37260,.T.);
#49953=ORIENTED_EDGE('',*,*,#37256,.F.);
#49954=ORIENTED_EDGE('',*,*,#37255,.F.);
#49955=ORIENTED_EDGE('',*,*,#37260,.F.);
#49956=ORIENTED_EDGE('',*,*,#37239,.F.);
#49957=ORIENTED_EDGE('',*,*,#37261,.T.);
#49958=ORIENTED_EDGE('',*,*,#37252,.T.);
#49959=ORIENTED_EDGE('',*,*,#37262,.T.);
#49960=ORIENTED_EDGE('',*,*,#37263,.T.);
#49961=ORIENTED_EDGE('',*,*,#37227,.T.);
#49962=ORIENTED_EDGE('',*,*,#37249,.T.);
#49963=ORIENTED_EDGE('',*,*,#37245,.T.);
#49964=ORIENTED_EDGE('',*,*,#37230,.F.);
#49965=ORIENTED_EDGE('',*,*,#37264,.T.);
#49966=ORIENTED_EDGE('',*,*,#37265,.T.);
#49967=ORIENTED_EDGE('',*,*,#37266,.T.);
#49968=ORIENTED_EDGE('',*,*,#37264,.F.);
#49969=ORIENTED_EDGE('',*,*,#37229,.F.);
#49970=ORIENTED_EDGE('',*,*,#37228,.F.);
#49971=ORIENTED_EDGE('',*,*,#37266,.F.);
#49972=ORIENTED_EDGE('',*,*,#37267,.T.);
#49973=ORIENTED_EDGE('',*,*,#37224,.T.);
#49974=ORIENTED_EDGE('',*,*,#37267,.F.);
#49975=ORIENTED_EDGE('',*,*,#37265,.F.);
#49976=ORIENTED_EDGE('',*,*,#37268,.T.);
#49977=ORIENTED_EDGE('',*,*,#37269,.T.);
#49978=ORIENTED_EDGE('',*,*,#37270,.T.);
#49979=ORIENTED_EDGE('',*,*,#37271,.T.);
#49980=ORIENTED_EDGE('',*,*,#37272,.T.);
#49981=ORIENTED_EDGE('',*,*,#37273,.T.);
#49982=ORIENTED_EDGE('',*,*,#37274,.T.);
#49983=ORIENTED_EDGE('',*,*,#37275,.T.);
#49984=ORIENTED_EDGE('',*,*,#37276,.T.);
#49985=ORIENTED_EDGE('',*,*,#37219,.T.);
#49986=ORIENTED_EDGE('',*,*,#37277,.T.);
#49987=ORIENTED_EDGE('',*,*,#37278,.T.);
#49988=ORIENTED_EDGE('',*,*,#37279,.T.);
#49989=ORIENTED_EDGE('',*,*,#37280,.T.);
#49990=ORIENTED_EDGE('',*,*,#37281,.T.);
#49991=ORIENTED_EDGE('',*,*,#37263,.F.);
#49992=ORIENTED_EDGE('',*,*,#37220,.T.);
#49993=ORIENTED_EDGE('',*,*,#37276,.F.);
#49994=ORIENTED_EDGE('',*,*,#37275,.F.);
#49995=ORIENTED_EDGE('',*,*,#37274,.F.);
#49996=ORIENTED_EDGE('',*,*,#37273,.F.);
#49997=ORIENTED_EDGE('',*,*,#37272,.F.);
#49998=ORIENTED_EDGE('',*,*,#37271,.F.);
#49999=ORIENTED_EDGE('',*,*,#37270,.F.);
#50000=ORIENTED_EDGE('',*,*,#37269,.F.);
#50001=ORIENTED_EDGE('',*,*,#37268,.F.);
#50002=ORIENTED_EDGE('',*,*,#37262,.F.);
#50003=ORIENTED_EDGE('',*,*,#37282,.F.);
#50004=ORIENTED_EDGE('',*,*,#37283,.F.);
#50005=ORIENTED_EDGE('',*,*,#37278,.F.);
#50006=ORIENTED_EDGE('',*,*,#37284,.T.);
#50007=ORIENTED_EDGE('',*,*,#37283,.T.);
#50008=ORIENTED_EDGE('',*,*,#37285,.T.);
#50009=ORIENTED_EDGE('',*,*,#37286,.T.);
#50010=ORIENTED_EDGE('',*,*,#37287,.F.);
#50011=ORIENTED_EDGE('',*,*,#37288,.F.);
#50012=ORIENTED_EDGE('',*,*,#37222,.T.);
#50013=ORIENTED_EDGE('',*,*,#37221,.T.);
#50014=ORIENTED_EDGE('',*,*,#37284,.F.);
#50015=ORIENTED_EDGE('',*,*,#37287,.T.);
#50016=ORIENTED_EDGE('',*,*,#37277,.F.);
#50017=ORIENTED_EDGE('',*,*,#37218,.T.);
#50018=ORIENTED_EDGE('',*,*,#37289,.F.);
#50019=ORIENTED_EDGE('',*,*,#37217,.T.);
#50020=ORIENTED_EDGE('',*,*,#37290,.T.);
#50021=ORIENTED_EDGE('',*,*,#37291,.T.);
#50022=ORIENTED_EDGE('',*,*,#37215,.T.);
#50023=ORIENTED_EDGE('',*,*,#37288,.T.);
#50024=ORIENTED_EDGE('',*,*,#37289,.T.);
#50025=ORIENTED_EDGE('',*,*,#37280,.F.);
#50026=ORIENTED_EDGE('',*,*,#37292,.T.);
#50027=ORIENTED_EDGE('',*,*,#37253,.T.);
#50028=ORIENTED_EDGE('',*,*,#37261,.F.);
#50029=ORIENTED_EDGE('',*,*,#37281,.F.);
#50030=ORIENTED_EDGE('',*,*,#37293,.T.);
#50031=ORIENTED_EDGE('',*,*,#37286,.F.);
#50032=ORIENTED_EDGE('',*,*,#37258,.T.);
#50033=ORIENTED_EDGE('',*,*,#37259,.F.);
#50034=ORIENTED_EDGE('',*,*,#37285,.F.);
#50035=ORIENTED_EDGE('',*,*,#37294,.F.);
#50036=ORIENTED_EDGE('',*,*,#37295,.F.);
#50037=ORIENTED_EDGE('',*,*,#37292,.F.);
#50038=ORIENTED_EDGE('',*,*,#37279,.F.);
#50039=ORIENTED_EDGE('',*,*,#37293,.F.);
#50040=ORIENTED_EDGE('',*,*,#37257,.F.);
#50041=ORIENTED_EDGE('',*,*,#37282,.T.);
#50042=ORIENTED_EDGE('',*,*,#37251,.F.);
#50043=ORIENTED_EDGE('',*,*,#37295,.T.);
#50044=ORIENTED_EDGE('',*,*,#37294,.T.);
#50045=ORIENTED_EDGE('',*,*,#37243,.F.);
#50046=ORIENTED_EDGE('',*,*,#37296,.T.);
#50047=ORIENTED_EDGE('',*,*,#37297,.T.);
#50048=ORIENTED_EDGE('',*,*,#37298,.T.);
#50049=ORIENTED_EDGE('',*,*,#37234,.T.);
#50050=ORIENTED_EDGE('',*,*,#37248,.F.);
#50051=ORIENTED_EDGE('',*,*,#37232,.T.);
#50052=ORIENTED_EDGE('',*,*,#37231,.F.);
#50053=ORIENTED_EDGE('',*,*,#37298,.F.);
#50054=ORIENTED_EDGE('',*,*,#37299,.T.);
#50055=ORIENTED_EDGE('',*,*,#37296,.F.);
#50056=ORIENTED_EDGE('',*,*,#37299,.F.);
#50057=ORIENTED_EDGE('',*,*,#37297,.F.);
#50058=ORIENTED_EDGE('',*,*,#37300,.T.);
#50059=ORIENTED_EDGE('',*,*,#37301,.F.);
#50060=ORIENTED_EDGE('',*,*,#37301,.T.);
#50061=ORIENTED_EDGE('',*,*,#37302,.T.);
#50062=ORIENTED_EDGE('',*,*,#37223,.T.);
#50063=ORIENTED_EDGE('',*,*,#37302,.F.);
#50064=ORIENTED_EDGE('',*,*,#37216,.F.);
#50065=ORIENTED_EDGE('',*,*,#37291,.F.);
#50066=ORIENTED_EDGE('',*,*,#37303,.T.);
#50067=ORIENTED_EDGE('',*,*,#37300,.F.);
#50068=ORIENTED_EDGE('',*,*,#37303,.F.);
#50069=ORIENTED_EDGE('',*,*,#37290,.F.);
#50070=ORIENTED_EDGE('',*,*,#37304,.T.);
#50071=ORIENTED_EDGE('',*,*,#37305,.T.);
#50072=ORIENTED_EDGE('',*,*,#37306,.T.);
#50073=ORIENTED_EDGE('',*,*,#37307,.T.);
#50074=ORIENTED_EDGE('',*,*,#37308,.T.);
#50075=ORIENTED_EDGE('',*,*,#37309,.T.);
#50076=ORIENTED_EDGE('',*,*,#37306,.F.);
#50077=ORIENTED_EDGE('',*,*,#37310,.T.);
#50078=ORIENTED_EDGE('',*,*,#37311,.T.);
#50079=ORIENTED_EDGE('',*,*,#37312,.T.);
#50080=ORIENTED_EDGE('',*,*,#37308,.F.);
#50081=ORIENTED_EDGE('',*,*,#37313,.T.);
#50082=ORIENTED_EDGE('',*,*,#37314,.T.);
#50083=ORIENTED_EDGE('',*,*,#37315,.T.);
#50084=ORIENTED_EDGE('',*,*,#37311,.F.);
#50085=ORIENTED_EDGE('',*,*,#37316,.T.);
#50086=ORIENTED_EDGE('',*,*,#37317,.T.);
#50087=ORIENTED_EDGE('',*,*,#37318,.T.);
#50088=ORIENTED_EDGE('',*,*,#37314,.F.);
#50089=ORIENTED_EDGE('',*,*,#37319,.T.);
#50090=ORIENTED_EDGE('',*,*,#37320,.T.);
#50091=ORIENTED_EDGE('',*,*,#37321,.T.);
#50092=ORIENTED_EDGE('',*,*,#37317,.F.);
#50093=ORIENTED_EDGE('',*,*,#37322,.T.);
#50094=ORIENTED_EDGE('',*,*,#37323,.T.);
#50095=ORIENTED_EDGE('',*,*,#37324,.T.);
#50096=ORIENTED_EDGE('',*,*,#37320,.F.);
#50097=ORIENTED_EDGE('',*,*,#37325,.T.);
#50098=ORIENTED_EDGE('',*,*,#37326,.T.);
#50099=ORIENTED_EDGE('',*,*,#37327,.T.);
#50100=ORIENTED_EDGE('',*,*,#37323,.F.);
#50101=ORIENTED_EDGE('',*,*,#37328,.T.);
#50102=ORIENTED_EDGE('',*,*,#37329,.T.);
#50103=ORIENTED_EDGE('',*,*,#37330,.T.);
#50104=ORIENTED_EDGE('',*,*,#37326,.F.);
#50105=ORIENTED_EDGE('',*,*,#37331,.T.);
#50106=ORIENTED_EDGE('',*,*,#37328,.F.);
#50107=ORIENTED_EDGE('',*,*,#37332,.T.);
#50108=ORIENTED_EDGE('',*,*,#37333,.F.);
#50109=ORIENTED_EDGE('',*,*,#37334,.T.);
#50110=ORIENTED_EDGE('',*,*,#37325,.F.);
#50111=ORIENTED_EDGE('',*,*,#37335,.F.);
#50112=ORIENTED_EDGE('',*,*,#37336,.F.);
#50113=ORIENTED_EDGE('',*,*,#37332,.F.);
#50114=ORIENTED_EDGE('',*,*,#37322,.F.);
#50115=ORIENTED_EDGE('',*,*,#37337,.T.);
#50116=ORIENTED_EDGE('',*,*,#37338,.F.);
#50117=ORIENTED_EDGE('',*,*,#37335,.T.);
#50118=ORIENTED_EDGE('',*,*,#37319,.F.);
#50119=ORIENTED_EDGE('',*,*,#37339,.F.);
#50120=ORIENTED_EDGE('',*,*,#37340,.F.);
#50121=ORIENTED_EDGE('',*,*,#37337,.F.);
#50122=ORIENTED_EDGE('',*,*,#37316,.F.);
#50123=ORIENTED_EDGE('',*,*,#37341,.T.);
#50124=ORIENTED_EDGE('',*,*,#37342,.F.);
#50125=ORIENTED_EDGE('',*,*,#37339,.T.);
#50126=ORIENTED_EDGE('',*,*,#37313,.F.);
#50127=ORIENTED_EDGE('',*,*,#37343,.F.);
#50128=ORIENTED_EDGE('',*,*,#37344,.F.);
#50129=ORIENTED_EDGE('',*,*,#37341,.F.);
#50130=ORIENTED_EDGE('',*,*,#37310,.F.);
#50131=ORIENTED_EDGE('',*,*,#37345,.T.);
#50132=ORIENTED_EDGE('',*,*,#37346,.F.);
#50133=ORIENTED_EDGE('',*,*,#37343,.T.);
#50134=ORIENTED_EDGE('',*,*,#37305,.F.);
#50135=ORIENTED_EDGE('',*,*,#37347,.F.);
#50136=ORIENTED_EDGE('',*,*,#37348,.F.);
#50137=ORIENTED_EDGE('',*,*,#37345,.F.);
#50138=ORIENTED_EDGE('',*,*,#37304,.F.);
#50139=ORIENTED_EDGE('',*,*,#37349,.F.);
#50140=ORIENTED_EDGE('',*,*,#37350,.F.);
#50141=ORIENTED_EDGE('',*,*,#37351,.F.);
#50142=ORIENTED_EDGE('',*,*,#37352,.F.);
#50143=ORIENTED_EDGE('',*,*,#37353,.F.);
#50144=ORIENTED_EDGE('',*,*,#37354,.F.);
#50145=ORIENTED_EDGE('',*,*,#37347,.T.);
#50146=ORIENTED_EDGE('',*,*,#37355,.T.);
#50147=ORIENTED_EDGE('',*,*,#37356,.T.);
#50148=ORIENTED_EDGE('',*,*,#37357,.T.);
#50149=ORIENTED_EDGE('',*,*,#37358,.T.);
#50150=ORIENTED_EDGE('',*,*,#37359,.T.);
#50151=ORIENTED_EDGE('',*,*,#37360,.T.);
#50152=ORIENTED_EDGE('',*,*,#37357,.F.);
#50153=ORIENTED_EDGE('',*,*,#37361,.T.);
#50154=ORIENTED_EDGE('',*,*,#37362,.T.);
#50155=ORIENTED_EDGE('',*,*,#37363,.T.);
#50156=ORIENTED_EDGE('',*,*,#37359,.F.);
#50157=ORIENTED_EDGE('',*,*,#37364,.T.);
#50158=ORIENTED_EDGE('',*,*,#37365,.T.);
#50159=ORIENTED_EDGE('',*,*,#37366,.T.);
#50160=ORIENTED_EDGE('',*,*,#37362,.F.);
#50161=ORIENTED_EDGE('',*,*,#37367,.T.);
#50162=ORIENTED_EDGE('',*,*,#37368,.T.);
#50163=ORIENTED_EDGE('',*,*,#37369,.T.);
#50164=ORIENTED_EDGE('',*,*,#37365,.F.);
#50165=ORIENTED_EDGE('',*,*,#37370,.T.);
#50166=ORIENTED_EDGE('',*,*,#37371,.T.);
#50167=ORIENTED_EDGE('',*,*,#37372,.T.);
#50168=ORIENTED_EDGE('',*,*,#37368,.F.);
#50169=ORIENTED_EDGE('',*,*,#37373,.T.);
#50170=ORIENTED_EDGE('',*,*,#37374,.T.);
#50171=ORIENTED_EDGE('',*,*,#37375,.T.);
#50172=ORIENTED_EDGE('',*,*,#37371,.F.);
#50173=ORIENTED_EDGE('',*,*,#37376,.T.);
#50174=ORIENTED_EDGE('',*,*,#37377,.T.);
#50175=ORIENTED_EDGE('',*,*,#37378,.T.);
#50176=ORIENTED_EDGE('',*,*,#37374,.F.);
#50177=ORIENTED_EDGE('',*,*,#37379,.T.);
#50178=ORIENTED_EDGE('',*,*,#37350,.T.);
#50179=ORIENTED_EDGE('',*,*,#37380,.T.);
#50180=ORIENTED_EDGE('',*,*,#37377,.F.);
#50181=ORIENTED_EDGE('',*,*,#37381,.T.);
#50182=ORIENTED_EDGE('',*,*,#37330,.F.);
#50183=ORIENTED_EDGE('',*,*,#37382,.T.);
#50184=ORIENTED_EDGE('',*,*,#37358,.F.);
#50185=ORIENTED_EDGE('',*,*,#37360,.F.);
#50186=ORIENTED_EDGE('',*,*,#37363,.F.);
#50187=ORIENTED_EDGE('',*,*,#37366,.F.);
#50188=ORIENTED_EDGE('',*,*,#37369,.F.);
#50189=ORIENTED_EDGE('',*,*,#37372,.F.);
#50190=ORIENTED_EDGE('',*,*,#37375,.F.);
#50191=ORIENTED_EDGE('',*,*,#37378,.F.);
#50192=ORIENTED_EDGE('',*,*,#37380,.F.);
#50193=ORIENTED_EDGE('',*,*,#37349,.T.);
#50194=ORIENTED_EDGE('',*,*,#37307,.F.);
#50195=ORIENTED_EDGE('',*,*,#37309,.F.);
#50196=ORIENTED_EDGE('',*,*,#37312,.F.);
#50197=ORIENTED_EDGE('',*,*,#37315,.F.);
#50198=ORIENTED_EDGE('',*,*,#37318,.F.);
#50199=ORIENTED_EDGE('',*,*,#37321,.F.);
#50200=ORIENTED_EDGE('',*,*,#37324,.F.);
#50201=ORIENTED_EDGE('',*,*,#37327,.F.);
#50202=ORIENTED_EDGE('',*,*,#37383,.T.);
#50203=ORIENTED_EDGE('',*,*,#37384,.T.);
#50204=ORIENTED_EDGE('',*,*,#37385,.T.);
#50205=ORIENTED_EDGE('',*,*,#37386,.T.);
#50206=ORIENTED_EDGE('',*,*,#37387,.T.);
#50207=ORIENTED_EDGE('',*,*,#37388,.T.);
#50208=ORIENTED_EDGE('',*,*,#37385,.F.);
#50209=ORIENTED_EDGE('',*,*,#37333,.T.);
#50210=ORIENTED_EDGE('',*,*,#37389,.T.);
#50211=ORIENTED_EDGE('',*,*,#37390,.T.);
#50212=ORIENTED_EDGE('',*,*,#37387,.F.);
#50213=ORIENTED_EDGE('',*,*,#37336,.T.);
#50214=ORIENTED_EDGE('',*,*,#37391,.T.);
#50215=ORIENTED_EDGE('',*,*,#37392,.T.);
#50216=ORIENTED_EDGE('',*,*,#37389,.F.);
#50217=ORIENTED_EDGE('',*,*,#37338,.T.);
#50218=ORIENTED_EDGE('',*,*,#37393,.T.);
#50219=ORIENTED_EDGE('',*,*,#37394,.T.);
#50220=ORIENTED_EDGE('',*,*,#37391,.F.);
#50221=ORIENTED_EDGE('',*,*,#37340,.T.);
#50222=ORIENTED_EDGE('',*,*,#37395,.T.);
#50223=ORIENTED_EDGE('',*,*,#37396,.T.);
#50224=ORIENTED_EDGE('',*,*,#37393,.F.);
#50225=ORIENTED_EDGE('',*,*,#37342,.T.);
#50226=ORIENTED_EDGE('',*,*,#37397,.T.);
#50227=ORIENTED_EDGE('',*,*,#37398,.T.);
#50228=ORIENTED_EDGE('',*,*,#37395,.F.);
#50229=ORIENTED_EDGE('',*,*,#37344,.T.);
#50230=ORIENTED_EDGE('',*,*,#37399,.T.);
#50231=ORIENTED_EDGE('',*,*,#37400,.T.);
#50232=ORIENTED_EDGE('',*,*,#37397,.F.);
#50233=ORIENTED_EDGE('',*,*,#37346,.T.);
#50234=ORIENTED_EDGE('',*,*,#37354,.T.);
#50235=ORIENTED_EDGE('',*,*,#37401,.T.);
#50236=ORIENTED_EDGE('',*,*,#37399,.F.);
#50237=ORIENTED_EDGE('',*,*,#37348,.T.);
#50238=ORIENTED_EDGE('',*,*,#37386,.F.);
#50239=ORIENTED_EDGE('',*,*,#37388,.F.);
#50240=ORIENTED_EDGE('',*,*,#37390,.F.);
#50241=ORIENTED_EDGE('',*,*,#37392,.F.);
#50242=ORIENTED_EDGE('',*,*,#37394,.F.);
#50243=ORIENTED_EDGE('',*,*,#37396,.F.);
#50244=ORIENTED_EDGE('',*,*,#37398,.F.);
#50245=ORIENTED_EDGE('',*,*,#37400,.F.);
#50246=ORIENTED_EDGE('',*,*,#37401,.F.);
#50247=ORIENTED_EDGE('',*,*,#37353,.T.);
#50248=ORIENTED_EDGE('',*,*,#37402,.F.);
#50249=ORIENTED_EDGE('',*,*,#37403,.F.);
#50250=ORIENTED_EDGE('',*,*,#37404,.F.);
#50251=ORIENTED_EDGE('',*,*,#37405,.F.);
#50252=ORIENTED_EDGE('',*,*,#37406,.F.);
#50253=ORIENTED_EDGE('',*,*,#37407,.F.);
#50254=ORIENTED_EDGE('',*,*,#37408,.F.);
#50255=ORIENTED_EDGE('',*,*,#37409,.F.);
#50256=ORIENTED_EDGE('',*,*,#37410,.F.);
#50257=ORIENTED_EDGE('',*,*,#37411,.F.);
#50258=ORIENTED_EDGE('',*,*,#37412,.T.);
#50259=ORIENTED_EDGE('',*,*,#37410,.T.);
#50260=ORIENTED_EDGE('',*,*,#37413,.T.);
#50261=ORIENTED_EDGE('',*,*,#37414,.T.);
#50262=ORIENTED_EDGE('',*,*,#37415,.T.);
#50263=ORIENTED_EDGE('',*,*,#37416,.T.);
#50264=ORIENTED_EDGE('',*,*,#37413,.F.);
#50265=ORIENTED_EDGE('',*,*,#37409,.T.);
#50266=ORIENTED_EDGE('',*,*,#37417,.T.);
#50267=ORIENTED_EDGE('',*,*,#37418,.T.);
#50268=ORIENTED_EDGE('',*,*,#37415,.F.);
#50269=ORIENTED_EDGE('',*,*,#37408,.T.);
#50270=ORIENTED_EDGE('',*,*,#37419,.T.);
#50271=ORIENTED_EDGE('',*,*,#37420,.T.);
#50272=ORIENTED_EDGE('',*,*,#37417,.F.);
#50273=ORIENTED_EDGE('',*,*,#37407,.T.);
#50274=ORIENTED_EDGE('',*,*,#37421,.T.);
#50275=ORIENTED_EDGE('',*,*,#37422,.T.);
#50276=ORIENTED_EDGE('',*,*,#37419,.F.);
#50277=ORIENTED_EDGE('',*,*,#37406,.T.);
#50278=ORIENTED_EDGE('',*,*,#37423,.T.);
#50279=ORIENTED_EDGE('',*,*,#37424,.T.);
#50280=ORIENTED_EDGE('',*,*,#37421,.F.);
#50281=ORIENTED_EDGE('',*,*,#37405,.T.);
#50282=ORIENTED_EDGE('',*,*,#37425,.T.);
#50283=ORIENTED_EDGE('',*,*,#37426,.T.);
#50284=ORIENTED_EDGE('',*,*,#37423,.F.);
#50285=ORIENTED_EDGE('',*,*,#37404,.T.);
#50286=ORIENTED_EDGE('',*,*,#37427,.T.);
#50287=ORIENTED_EDGE('',*,*,#37428,.T.);
#50288=ORIENTED_EDGE('',*,*,#37425,.F.);
#50289=ORIENTED_EDGE('',*,*,#37403,.T.);
#50290=ORIENTED_EDGE('',*,*,#37352,.T.);
#50291=ORIENTED_EDGE('',*,*,#37429,.T.);
#50292=ORIENTED_EDGE('',*,*,#37427,.F.);
#50293=ORIENTED_EDGE('',*,*,#37402,.T.);
#50294=ORIENTED_EDGE('',*,*,#37379,.F.);
#50295=ORIENTED_EDGE('',*,*,#37430,.T.);
#50296=ORIENTED_EDGE('',*,*,#37428,.F.);
#50297=ORIENTED_EDGE('',*,*,#37431,.T.);
#50298=ORIENTED_EDGE('',*,*,#37381,.F.);
#50299=ORIENTED_EDGE('',*,*,#37431,.F.);
#50300=ORIENTED_EDGE('',*,*,#37429,.F.);
#50301=ORIENTED_EDGE('',*,*,#37351,.T.);
#50302=ORIENTED_EDGE('',*,*,#37331,.F.);
#50303=ORIENTED_EDGE('',*,*,#37334,.F.);
#50304=ORIENTED_EDGE('',*,*,#37384,.F.);
#50305=ORIENTED_EDGE('',*,*,#37432,.T.);
#50306=ORIENTED_EDGE('',*,*,#37361,.F.);
#50307=ORIENTED_EDGE('',*,*,#37433,.T.);
#50308=ORIENTED_EDGE('',*,*,#37416,.F.);
#50309=ORIENTED_EDGE('',*,*,#37434,.T.);
#50310=ORIENTED_EDGE('',*,*,#37356,.F.);
#50311=ORIENTED_EDGE('',*,*,#37435,.F.);
#50312=ORIENTED_EDGE('',*,*,#37414,.F.);
#50313=ORIENTED_EDGE('',*,*,#37433,.F.);
#50314=ORIENTED_EDGE('',*,*,#37367,.F.);
#50315=ORIENTED_EDGE('',*,*,#37436,.T.);
#50316=ORIENTED_EDGE('',*,*,#37420,.F.);
#50317=ORIENTED_EDGE('',*,*,#37437,.T.);
#50318=ORIENTED_EDGE('',*,*,#37364,.F.);
#50319=ORIENTED_EDGE('',*,*,#37434,.F.);
#50320=ORIENTED_EDGE('',*,*,#37418,.F.);
#50321=ORIENTED_EDGE('',*,*,#37436,.F.);
#50322=ORIENTED_EDGE('',*,*,#37373,.F.);
#50323=ORIENTED_EDGE('',*,*,#37438,.T.);
#50324=ORIENTED_EDGE('',*,*,#37424,.F.);
#50325=ORIENTED_EDGE('',*,*,#37439,.T.);
#50326=ORIENTED_EDGE('',*,*,#37370,.F.);
#50327=ORIENTED_EDGE('',*,*,#37437,.F.);
#50328=ORIENTED_EDGE('',*,*,#37422,.F.);
#50329=ORIENTED_EDGE('',*,*,#37438,.F.);
#50330=ORIENTED_EDGE('',*,*,#37329,.F.);
#50331=ORIENTED_EDGE('',*,*,#37432,.F.);
#50332=ORIENTED_EDGE('',*,*,#37383,.F.);
#50333=ORIENTED_EDGE('',*,*,#37411,.T.);
#50334=ORIENTED_EDGE('',*,*,#37412,.F.);
#50335=ORIENTED_EDGE('',*,*,#37435,.T.);
#50336=ORIENTED_EDGE('',*,*,#37355,.F.);
#50337=ORIENTED_EDGE('',*,*,#37382,.F.);
#50338=ORIENTED_EDGE('',*,*,#37376,.F.);
#50339=ORIENTED_EDGE('',*,*,#37439,.F.);
#50340=ORIENTED_EDGE('',*,*,#37426,.F.);
#50341=ORIENTED_EDGE('',*,*,#37430,.F.);
#50342=ORIENTED_EDGE('',*,*,#37440,.T.);
#50343=ORIENTED_EDGE('',*,*,#37441,.T.);
#50344=ORIENTED_EDGE('',*,*,#37442,.F.);
#50345=ORIENTED_EDGE('',*,*,#37443,.F.);
#50346=ORIENTED_EDGE('',*,*,#37444,.T.);
#50347=ORIENTED_EDGE('',*,*,#37445,.F.);
#50348=ORIENTED_EDGE('',*,*,#37446,.F.);
#50349=ORIENTED_EDGE('',*,*,#37447,.T.);
#50350=ORIENTED_EDGE('',*,*,#37448,.F.);
#50351=ORIENTED_EDGE('',*,*,#37449,.F.);
#50352=ORIENTED_EDGE('',*,*,#37450,.F.);
#50353=ORIENTED_EDGE('',*,*,#37449,.T.);
#50354=ORIENTED_EDGE('',*,*,#37451,.F.);
#50355=ORIENTED_EDGE('',*,*,#37444,.F.);
#50356=ORIENTED_EDGE('',*,*,#37452,.F.);
#50357=ORIENTED_EDGE('',*,*,#37453,.F.);
#50358=ORIENTED_EDGE('',*,*,#37454,.F.);
#50359=ORIENTED_EDGE('',*,*,#37455,.F.);
#50360=ORIENTED_EDGE('',*,*,#37456,.F.);
#50361=ORIENTED_EDGE('',*,*,#37457,.F.);
#50362=ORIENTED_EDGE('',*,*,#37454,.T.);
#50363=ORIENTED_EDGE('',*,*,#37458,.F.);
#50364=ORIENTED_EDGE('',*,*,#37447,.F.);
#50365=ORIENTED_EDGE('',*,*,#37458,.T.);
#50366=ORIENTED_EDGE('',*,*,#37453,.T.);
#50367=ORIENTED_EDGE('',*,*,#37459,.F.);
#50368=ORIENTED_EDGE('',*,*,#37445,.T.);
#50369=ORIENTED_EDGE('',*,*,#37451,.T.);
#50370=ORIENTED_EDGE('',*,*,#37448,.T.);
#50371=ORIENTED_EDGE('',*,*,#37460,.F.);
#50372=ORIENTED_EDGE('',*,*,#37461,.F.);
#50373=ORIENTED_EDGE('',*,*,#37462,.F.);
#50374=ORIENTED_EDGE('',*,*,#37463,.T.);
#50375=ORIENTED_EDGE('',*,*,#37441,.F.);
#50376=ORIENTED_EDGE('',*,*,#37463,.F.);
#50377=ORIENTED_EDGE('',*,*,#37440,.F.);
#50378=ORIENTED_EDGE('',*,*,#37464,.T.);
#50379=ORIENTED_EDGE('',*,*,#37460,.T.);
#50380=ORIENTED_EDGE('',*,*,#37464,.F.);
#50381=ORIENTED_EDGE('',*,*,#37459,.T.);
#50382=ORIENTED_EDGE('',*,*,#37465,.F.);
#50383=ORIENTED_EDGE('',*,*,#37466,.F.);
#50384=ORIENTED_EDGE('',*,*,#37467,.F.);
#50385=ORIENTED_EDGE('',*,*,#37455,.T.);
#50386=ORIENTED_EDGE('',*,*,#37457,.T.);
#50387=ORIENTED_EDGE('',*,*,#37468,.F.);
#50388=ORIENTED_EDGE('',*,*,#37469,.F.);
#50389=ORIENTED_EDGE('',*,*,#37470,.F.);
#50390=ORIENTED_EDGE('',*,*,#37471,.F.);
#50391=ORIENTED_EDGE('',*,*,#37446,.T.);
#50392=ORIENTED_EDGE('',*,*,#37472,.F.);
#50393=ORIENTED_EDGE('',*,*,#37468,.T.);
#50394=ORIENTED_EDGE('',*,*,#37450,.T.);
#50395=ORIENTED_EDGE('',*,*,#37443,.T.);
#50396=ORIENTED_EDGE('',*,*,#37473,.T.);
#50397=ORIENTED_EDGE('',*,*,#37474,.F.);
#50398=ORIENTED_EDGE('',*,*,#37475,.T.);
#50399=ORIENTED_EDGE('',*,*,#37472,.T.);
#50400=ORIENTED_EDGE('',*,*,#37476,.F.);
#50401=ORIENTED_EDGE('',*,*,#37477,.F.);
#50402=ORIENTED_EDGE('',*,*,#37478,.T.);
#50403=ORIENTED_EDGE('',*,*,#37479,.F.);
#50404=ORIENTED_EDGE('',*,*,#37478,.F.);
#50405=ORIENTED_EDGE('',*,*,#37480,.F.);
#50406=ORIENTED_EDGE('',*,*,#37481,.T.);
#50407=ORIENTED_EDGE('',*,*,#37482,.F.);
#50408=ORIENTED_EDGE('',*,*,#37483,.T.);
#50409=ORIENTED_EDGE('',*,*,#37484,.F.);
#50410=ORIENTED_EDGE('',*,*,#37485,.T.);
#50411=ORIENTED_EDGE('',*,*,#37486,.F.);
#50412=ORIENTED_EDGE('',*,*,#37487,.F.);
#50413=ORIENTED_EDGE('',*,*,#37488,.F.);
#50414=ORIENTED_EDGE('',*,*,#37489,.F.);
#50415=ORIENTED_EDGE('',*,*,#37490,.F.);
#50416=ORIENTED_EDGE('',*,*,#37491,.F.);
#50417=ORIENTED_EDGE('',*,*,#37476,.T.);
#50418=ORIENTED_EDGE('',*,*,#37477,.T.);
#50419=ORIENTED_EDGE('',*,*,#37492,.T.);
#50420=ORIENTED_EDGE('',*,*,#37493,.T.);
#50421=ORIENTED_EDGE('',*,*,#37492,.F.);
#50422=ORIENTED_EDGE('',*,*,#37461,.T.);
#50423=ORIENTED_EDGE('',*,*,#37462,.T.);
#50424=ORIENTED_EDGE('',*,*,#37494,.T.);
#50425=ORIENTED_EDGE('',*,*,#37495,.T.);
#50426=ORIENTED_EDGE('',*,*,#37496,.T.);
#50427=ORIENTED_EDGE('',*,*,#37497,.F.);
#50428=ORIENTED_EDGE('',*,*,#37498,.T.);
#50429=ORIENTED_EDGE('',*,*,#37499,.T.);
#50430=ORIENTED_EDGE('',*,*,#37500,.T.);
#50431=ORIENTED_EDGE('',*,*,#37501,.F.);
#50432=ORIENTED_EDGE('',*,*,#37502,.T.);
#50433=ORIENTED_EDGE('',*,*,#37503,.T.);
#50434=ORIENTED_EDGE('',*,*,#37504,.T.);
#50435=ORIENTED_EDGE('',*,*,#37505,.F.);
#50436=ORIENTED_EDGE('',*,*,#37506,.T.);
#50437=ORIENTED_EDGE('',*,*,#37507,.T.);
#50438=ORIENTED_EDGE('',*,*,#37508,.T.);
#50439=ORIENTED_EDGE('',*,*,#37509,.F.);
#50440=ORIENTED_EDGE('',*,*,#37510,.T.);
#50441=ORIENTED_EDGE('',*,*,#37488,.T.);
#50442=ORIENTED_EDGE('',*,*,#37511,.T.);
#50443=ORIENTED_EDGE('',*,*,#37512,.F.);
#50444=ORIENTED_EDGE('',*,*,#37513,.T.);
#50445=ORIENTED_EDGE('',*,*,#37514,.T.);
#50446=ORIENTED_EDGE('',*,*,#37515,.T.);
#50447=ORIENTED_EDGE('',*,*,#37516,.F.);
#50448=ORIENTED_EDGE('',*,*,#37517,.T.);
#50449=ORIENTED_EDGE('',*,*,#37518,.T.);
#50450=ORIENTED_EDGE('',*,*,#37519,.T.);
#50451=ORIENTED_EDGE('',*,*,#37520,.F.);
#50452=ORIENTED_EDGE('',*,*,#37521,.T.);
#50453=ORIENTED_EDGE('',*,*,#37522,.T.);
#50454=ORIENTED_EDGE('',*,*,#37523,.T.);
#50455=ORIENTED_EDGE('',*,*,#37524,.F.);
#50456=ORIENTED_EDGE('',*,*,#37525,.T.);
#50457=ORIENTED_EDGE('',*,*,#37526,.T.);
#50458=ORIENTED_EDGE('',*,*,#37494,.F.);
#50459=ORIENTED_EDGE('',*,*,#37527,.T.);
#50460=ORIENTED_EDGE('',*,*,#37528,.F.);
#50461=ORIENTED_EDGE('',*,*,#37529,.T.);
#50462=ORIENTED_EDGE('',*,*,#37530,.T.);
#50463=ORIENTED_EDGE('',*,*,#37531,.F.);
#50464=ORIENTED_EDGE('',*,*,#37532,.F.);
#50465=ORIENTED_EDGE('',*,*,#37533,.F.);
#50466=ORIENTED_EDGE('',*,*,#37534,.T.);
#50467=ORIENTED_EDGE('',*,*,#37535,.T.);
#50468=ORIENTED_EDGE('',*,*,#37529,.F.);
#50469=ORIENTED_EDGE('',*,*,#37536,.T.);
#50470=ORIENTED_EDGE('',*,*,#37537,.T.);
#50471=ORIENTED_EDGE('',*,*,#37538,.T.);
#50472=ORIENTED_EDGE('',*,*,#37484,.T.);
#50473=ORIENTED_EDGE('',*,*,#37539,.T.);
#50474=ORIENTED_EDGE('',*,*,#37480,.T.);
#50475=ORIENTED_EDGE('',*,*,#37537,.F.);
#50476=ORIENTED_EDGE('',*,*,#37540,.T.);
#50477=ORIENTED_EDGE('',*,*,#37541,.T.);
#50478=ORIENTED_EDGE('',*,*,#37542,.T.);
#50479=ORIENTED_EDGE('',*,*,#37543,.T.);
#50480=ORIENTED_EDGE('',*,*,#37532,.T.);
#50481=ORIENTED_EDGE('',*,*,#37544,.T.);
#50482=ORIENTED_EDGE('',*,*,#37545,.T.);
#50483=ORIENTED_EDGE('',*,*,#37546,.T.);
#50484=ORIENTED_EDGE('',*,*,#37547,.T.);
#50485=ORIENTED_EDGE('',*,*,#37548,.T.);
#50486=ORIENTED_EDGE('',*,*,#37549,.T.);
#50487=ORIENTED_EDGE('',*,*,#37550,.T.);
#50488=ORIENTED_EDGE('',*,*,#37551,.T.);
#50489=ORIENTED_EDGE('',*,*,#37552,.T.);
#50490=ORIENTED_EDGE('',*,*,#37553,.T.);
#50491=ORIENTED_EDGE('',*,*,#37554,.T.);
#50492=ORIENTED_EDGE('',*,*,#37555,.T.);
#50493=ORIENTED_EDGE('',*,*,#37556,.T.);
#50494=ORIENTED_EDGE('',*,*,#37557,.T.);
#50495=ORIENTED_EDGE('',*,*,#37558,.T.);
#50496=ORIENTED_EDGE('',*,*,#37559,.T.);
#50497=ORIENTED_EDGE('',*,*,#37560,.T.);
#50498=ORIENTED_EDGE('',*,*,#37561,.T.);
#50499=ORIENTED_EDGE('',*,*,#37470,.T.);
#50500=ORIENTED_EDGE('',*,*,#37562,.T.);
#50501=ORIENTED_EDGE('',*,*,#37541,.F.);
#50502=ORIENTED_EDGE('',*,*,#37563,.T.);
#50503=ORIENTED_EDGE('',*,*,#37547,.F.);
#50504=ORIENTED_EDGE('',*,*,#37564,.T.);
#50505=ORIENTED_EDGE('',*,*,#37545,.F.);
#50506=ORIENTED_EDGE('',*,*,#37565,.T.);
#50507=ORIENTED_EDGE('',*,*,#37551,.F.);
#50508=ORIENTED_EDGE('',*,*,#37566,.T.);
#50509=ORIENTED_EDGE('',*,*,#37549,.F.);
#50510=ORIENTED_EDGE('',*,*,#37567,.T.);
#50511=ORIENTED_EDGE('',*,*,#37555,.F.);
#50512=ORIENTED_EDGE('',*,*,#37568,.T.);
#50513=ORIENTED_EDGE('',*,*,#37553,.F.);
#50514=ORIENTED_EDGE('',*,*,#37569,.T.);
#50515=ORIENTED_EDGE('',*,*,#37559,.F.);
#50516=ORIENTED_EDGE('',*,*,#37570,.T.);
#50517=ORIENTED_EDGE('',*,*,#37557,.F.);
#50518=ORIENTED_EDGE('',*,*,#37571,.T.);
#50519=ORIENTED_EDGE('',*,*,#37562,.F.);
#50520=ORIENTED_EDGE('',*,*,#37572,.T.);
#50521=ORIENTED_EDGE('',*,*,#37561,.F.);
#50522=ORIENTED_EDGE('',*,*,#37573,.T.);
#50523=ORIENTED_EDGE('',*,*,#37574,.T.);
#50524=ORIENTED_EDGE('',*,*,#37575,.T.);
#50525=ORIENTED_EDGE('',*,*,#37576,.F.);
#50526=ORIENTED_EDGE('',*,*,#37577,.T.);
#50527=ORIENTED_EDGE('',*,*,#37535,.F.);
#50528=ORIENTED_EDGE('',*,*,#37534,.F.);
#50529=ORIENTED_EDGE('',*,*,#37578,.F.);
#50530=ORIENTED_EDGE('',*,*,#37579,.T.);
#50531=ORIENTED_EDGE('',*,*,#37580,.F.);
#50532=ORIENTED_EDGE('',*,*,#37581,.T.);
#50533=ORIENTED_EDGE('',*,*,#37564,.F.);
#50534=ORIENTED_EDGE('',*,*,#37582,.T.);
#50535=ORIENTED_EDGE('',*,*,#37583,.F.);
#50536=ORIENTED_EDGE('',*,*,#37584,.T.);
#50537=ORIENTED_EDGE('',*,*,#37566,.F.);
#50538=ORIENTED_EDGE('',*,*,#37585,.T.);
#50539=ORIENTED_EDGE('',*,*,#37586,.F.);
#50540=ORIENTED_EDGE('',*,*,#37587,.T.);
#50541=ORIENTED_EDGE('',*,*,#37568,.F.);
#50542=ORIENTED_EDGE('',*,*,#37588,.T.);
#50543=ORIENTED_EDGE('',*,*,#37589,.F.);
#50544=ORIENTED_EDGE('',*,*,#37590,.F.);
#50545=ORIENTED_EDGE('',*,*,#37591,.T.);
#50546=ORIENTED_EDGE('',*,*,#37570,.F.);
#50547=ORIENTED_EDGE('',*,*,#37592,.T.);
#50548=ORIENTED_EDGE('',*,*,#37593,.F.);
#50549=ORIENTED_EDGE('',*,*,#37594,.T.);
#50550=ORIENTED_EDGE('',*,*,#37572,.F.);
#50551=ORIENTED_EDGE('',*,*,#37469,.T.);
#50552=ORIENTED_EDGE('',*,*,#37475,.F.);
#50553=ORIENTED_EDGE('',*,*,#37456,.T.);
#50554=ORIENTED_EDGE('',*,*,#37471,.T.);
#50555=ORIENTED_EDGE('',*,*,#37575,.F.);
#50556=ORIENTED_EDGE('',*,*,#37595,.F.);
#50557=ORIENTED_EDGE('',*,*,#37577,.F.);
#50558=ORIENTED_EDGE('',*,*,#37596,.F.);
#50559=ORIENTED_EDGE('',*,*,#37530,.F.);
#50560=ORIENTED_EDGE('',*,*,#37581,.F.);
#50561=ORIENTED_EDGE('',*,*,#37597,.F.);
#50562=ORIENTED_EDGE('',*,*,#37579,.F.);
#50563=ORIENTED_EDGE('',*,*,#37542,.F.);
#50564=ORIENTED_EDGE('',*,*,#37584,.F.);
#50565=ORIENTED_EDGE('',*,*,#37598,.F.);
#50566=ORIENTED_EDGE('',*,*,#37582,.F.);
#50567=ORIENTED_EDGE('',*,*,#37546,.F.);
#50568=ORIENTED_EDGE('',*,*,#37587,.F.);
#50569=ORIENTED_EDGE('',*,*,#37599,.F.);
#50570=ORIENTED_EDGE('',*,*,#37585,.F.);
#50571=ORIENTED_EDGE('',*,*,#37550,.F.);
#50572=ORIENTED_EDGE('',*,*,#37591,.F.);
#50573=ORIENTED_EDGE('',*,*,#37600,.F.);
#50574=ORIENTED_EDGE('',*,*,#37588,.F.);
#50575=ORIENTED_EDGE('',*,*,#37554,.F.);
#50576=ORIENTED_EDGE('',*,*,#37594,.F.);
#50577=ORIENTED_EDGE('',*,*,#37601,.F.);
#50578=ORIENTED_EDGE('',*,*,#37592,.F.);
#50579=ORIENTED_EDGE('',*,*,#37558,.F.);
#50580=ORIENTED_EDGE('',*,*,#37601,.T.);
#50581=ORIENTED_EDGE('',*,*,#37602,.T.);
#50582=ORIENTED_EDGE('',*,*,#37560,.F.);
#50583=ORIENTED_EDGE('',*,*,#37603,.T.);
#50584=ORIENTED_EDGE('',*,*,#37600,.T.);
#50585=ORIENTED_EDGE('',*,*,#37604,.T.);
#50586=ORIENTED_EDGE('',*,*,#37556,.F.);
#50587=ORIENTED_EDGE('',*,*,#37605,.T.);
#50588=ORIENTED_EDGE('',*,*,#37599,.T.);
#50589=ORIENTED_EDGE('',*,*,#37606,.T.);
#50590=ORIENTED_EDGE('',*,*,#37552,.F.);
#50591=ORIENTED_EDGE('',*,*,#37607,.T.);
#50592=ORIENTED_EDGE('',*,*,#37598,.T.);
#50593=ORIENTED_EDGE('',*,*,#37608,.T.);
#50594=ORIENTED_EDGE('',*,*,#37548,.F.);
#50595=ORIENTED_EDGE('',*,*,#37609,.T.);
#50596=ORIENTED_EDGE('',*,*,#37597,.T.);
#50597=ORIENTED_EDGE('',*,*,#37610,.T.);
#50598=ORIENTED_EDGE('',*,*,#37544,.F.);
#50599=ORIENTED_EDGE('',*,*,#37611,.T.);
#50600=ORIENTED_EDGE('',*,*,#37596,.T.);
#50601=ORIENTED_EDGE('',*,*,#37612,.T.);
#50602=ORIENTED_EDGE('',*,*,#37540,.F.);
#50603=ORIENTED_EDGE('',*,*,#37531,.T.);
#50604=ORIENTED_EDGE('',*,*,#37610,.F.);
#50605=ORIENTED_EDGE('',*,*,#37580,.T.);
#50606=ORIENTED_EDGE('',*,*,#37609,.F.);
#50607=ORIENTED_EDGE('',*,*,#37565,.F.);
#50608=ORIENTED_EDGE('',*,*,#37608,.F.);
#50609=ORIENTED_EDGE('',*,*,#37583,.T.);
#50610=ORIENTED_EDGE('',*,*,#37607,.F.);
#50611=ORIENTED_EDGE('',*,*,#37567,.F.);
#50612=ORIENTED_EDGE('',*,*,#37606,.F.);
#50613=ORIENTED_EDGE('',*,*,#37586,.T.);
#50614=ORIENTED_EDGE('',*,*,#37589,.T.);
#50615=ORIENTED_EDGE('',*,*,#37605,.F.);
#50616=ORIENTED_EDGE('',*,*,#37569,.F.);
#50617=ORIENTED_EDGE('',*,*,#37604,.F.);
#50618=ORIENTED_EDGE('',*,*,#37590,.T.);
#50619=ORIENTED_EDGE('',*,*,#37603,.F.);
#50620=ORIENTED_EDGE('',*,*,#37571,.F.);
#50621=ORIENTED_EDGE('',*,*,#37602,.F.);
#50622=ORIENTED_EDGE('',*,*,#37593,.T.);
#50623=ORIENTED_EDGE('',*,*,#37474,.T.);
#50624=ORIENTED_EDGE('',*,*,#37613,.T.);
#50625=ORIENTED_EDGE('',*,*,#37573,.F.);
#50626=ORIENTED_EDGE('',*,*,#37465,.T.);
#50627=ORIENTED_EDGE('',*,*,#37452,.T.);
#50628=ORIENTED_EDGE('',*,*,#37595,.T.);
#50629=ORIENTED_EDGE('',*,*,#37614,.T.);
#50630=ORIENTED_EDGE('',*,*,#37615,.T.);
#50631=ORIENTED_EDGE('',*,*,#37616,.F.);
#50632=ORIENTED_EDGE('',*,*,#37520,.T.);
#50633=ORIENTED_EDGE('',*,*,#37617,.F.);
#50634=ORIENTED_EDGE('',*,*,#37618,.T.);
#50635=ORIENTED_EDGE('',*,*,#37619,.T.);
#50636=ORIENTED_EDGE('',*,*,#37620,.T.);
#50637=ORIENTED_EDGE('',*,*,#37521,.F.);
#50638=ORIENTED_EDGE('',*,*,#37616,.T.);
#50639=ORIENTED_EDGE('',*,*,#37621,.F.);
#50640=ORIENTED_EDGE('',*,*,#37522,.F.);
#50641=ORIENTED_EDGE('',*,*,#37620,.F.);
#50642=ORIENTED_EDGE('',*,*,#37622,.F.);
#50643=ORIENTED_EDGE('',*,*,#37523,.F.);
#50644=ORIENTED_EDGE('',*,*,#37621,.T.);
#50645=ORIENTED_EDGE('',*,*,#37623,.T.);
#50646=ORIENTED_EDGE('',*,*,#37624,.T.);
#50647=ORIENTED_EDGE('',*,*,#37625,.F.);
#50648=ORIENTED_EDGE('',*,*,#37524,.T.);
#50649=ORIENTED_EDGE('',*,*,#37624,.F.);
#50650=ORIENTED_EDGE('',*,*,#37626,.T.);
#50651=ORIENTED_EDGE('',*,*,#37627,.T.);
#50652=ORIENTED_EDGE('',*,*,#37628,.T.);
#50653=ORIENTED_EDGE('',*,*,#37525,.F.);
#50654=ORIENTED_EDGE('',*,*,#37625,.T.);
#50655=ORIENTED_EDGE('',*,*,#37629,.F.);
#50656=ORIENTED_EDGE('',*,*,#37495,.F.);
#50657=ORIENTED_EDGE('',*,*,#37526,.F.);
#50658=ORIENTED_EDGE('',*,*,#37628,.F.);
#50659=ORIENTED_EDGE('',*,*,#37630,.F.);
#50660=ORIENTED_EDGE('',*,*,#37496,.F.);
#50661=ORIENTED_EDGE('',*,*,#37629,.T.);
#50662=ORIENTED_EDGE('',*,*,#37631,.T.);
#50663=ORIENTED_EDGE('',*,*,#37632,.T.);
#50664=ORIENTED_EDGE('',*,*,#37633,.F.);
#50665=ORIENTED_EDGE('',*,*,#37497,.T.);
#50666=ORIENTED_EDGE('',*,*,#37632,.F.);
#50667=ORIENTED_EDGE('',*,*,#37634,.T.);
#50668=ORIENTED_EDGE('',*,*,#37635,.T.);
#50669=ORIENTED_EDGE('',*,*,#37636,.T.);
#50670=ORIENTED_EDGE('',*,*,#37498,.F.);
#50671=ORIENTED_EDGE('',*,*,#37633,.T.);
#50672=ORIENTED_EDGE('',*,*,#37637,.F.);
#50673=ORIENTED_EDGE('',*,*,#37499,.F.);
#50674=ORIENTED_EDGE('',*,*,#37636,.F.);
#50675=ORIENTED_EDGE('',*,*,#37638,.F.);
#50676=ORIENTED_EDGE('',*,*,#37500,.F.);
#50677=ORIENTED_EDGE('',*,*,#37637,.T.);
#50678=ORIENTED_EDGE('',*,*,#37639,.T.);
#50679=ORIENTED_EDGE('',*,*,#37640,.T.);
#50680=ORIENTED_EDGE('',*,*,#37641,.F.);
#50681=ORIENTED_EDGE('',*,*,#37501,.T.);
#50682=ORIENTED_EDGE('',*,*,#37640,.F.);
#50683=ORIENTED_EDGE('',*,*,#37642,.T.);
#50684=ORIENTED_EDGE('',*,*,#37543,.F.);
#50685=ORIENTED_EDGE('',*,*,#37578,.T.);
#50686=ORIENTED_EDGE('',*,*,#37533,.T.);
#50687=ORIENTED_EDGE('',*,*,#37643,.T.);
#50688=ORIENTED_EDGE('',*,*,#37644,.T.);
#50689=ORIENTED_EDGE('',*,*,#37502,.F.);
#50690=ORIENTED_EDGE('',*,*,#37641,.T.);
#50691=ORIENTED_EDGE('',*,*,#37519,.F.);
#50692=ORIENTED_EDGE('',*,*,#37645,.T.);
#50693=ORIENTED_EDGE('',*,*,#37646,.T.);
#50694=ORIENTED_EDGE('',*,*,#37617,.T.);
#50695=ORIENTED_EDGE('',*,*,#37479,.T.);
#50696=ORIENTED_EDGE('',*,*,#37647,.T.);
#50697=ORIENTED_EDGE('',*,*,#37648,.F.);
#50698=ORIENTED_EDGE('',*,*,#37649,.F.);
#50699=ORIENTED_EDGE('',*,*,#37650,.F.);
#50700=ORIENTED_EDGE('',*,*,#37651,.T.);
#50701=ORIENTED_EDGE('',*,*,#37652,.F.);
#50702=ORIENTED_EDGE('',*,*,#37653,.F.);
#50703=ORIENTED_EDGE('',*,*,#37654,.F.);
#50704=ORIENTED_EDGE('',*,*,#37490,.T.);
#50705=ORIENTED_EDGE('',*,*,#37655,.F.);
#50706=ORIENTED_EDGE('',*,*,#37656,.F.);
#50707=ORIENTED_EDGE('',*,*,#37657,.F.);
#50708=ORIENTED_EDGE('',*,*,#37658,.T.);
#50709=ORIENTED_EDGE('',*,*,#37659,.F.);
#50710=ORIENTED_EDGE('',*,*,#37660,.F.);
#50711=ORIENTED_EDGE('',*,*,#37661,.F.);
#50712=ORIENTED_EDGE('',*,*,#37662,.T.);
#50713=ORIENTED_EDGE('',*,*,#37643,.F.);
#50714=ORIENTED_EDGE('',*,*,#37642,.F.);
#50715=ORIENTED_EDGE('',*,*,#37639,.F.);
#50716=ORIENTED_EDGE('',*,*,#37638,.T.);
#50717=ORIENTED_EDGE('',*,*,#37635,.F.);
#50718=ORIENTED_EDGE('',*,*,#37634,.F.);
#50719=ORIENTED_EDGE('',*,*,#37631,.F.);
#50720=ORIENTED_EDGE('',*,*,#37630,.T.);
#50721=ORIENTED_EDGE('',*,*,#37627,.F.);
#50722=ORIENTED_EDGE('',*,*,#37626,.F.);
#50723=ORIENTED_EDGE('',*,*,#37623,.F.);
#50724=ORIENTED_EDGE('',*,*,#37622,.T.);
#50725=ORIENTED_EDGE('',*,*,#37619,.F.);
#50726=ORIENTED_EDGE('',*,*,#37618,.F.);
#50727=ORIENTED_EDGE('',*,*,#37646,.F.);
#50728=ORIENTED_EDGE('',*,*,#37518,.F.);
#50729=ORIENTED_EDGE('',*,*,#37663,.F.);
#50730=ORIENTED_EDGE('',*,*,#37647,.F.);
#50731=ORIENTED_EDGE('',*,*,#37645,.F.);
#50732=ORIENTED_EDGE('',*,*,#37662,.F.);
#50733=ORIENTED_EDGE('',*,*,#37664,.F.);
#50734=ORIENTED_EDGE('',*,*,#37503,.F.);
#50735=ORIENTED_EDGE('',*,*,#37644,.F.);
#50736=ORIENTED_EDGE('',*,*,#37612,.F.);
#50737=ORIENTED_EDGE('',*,*,#37576,.T.);
#50738=ORIENTED_EDGE('',*,*,#37611,.F.);
#50739=ORIENTED_EDGE('',*,*,#37563,.F.);
#50740=ORIENTED_EDGE('',*,*,#37665,.F.);
#50741=ORIENTED_EDGE('',*,*,#37486,.T.);
#50742=ORIENTED_EDGE('',*,*,#37666,.T.);
#50743=ORIENTED_EDGE('',*,*,#37667,.F.);
#50744=ORIENTED_EDGE('',*,*,#37528,.T.);
#50745=ORIENTED_EDGE('',*,*,#37536,.F.);
#50746=ORIENTED_EDGE('',*,*,#37493,.F.);
#50747=ORIENTED_EDGE('',*,*,#37668,.F.);
#50748=ORIENTED_EDGE('',*,*,#37514,.F.);
#50749=ORIENTED_EDGE('',*,*,#37669,.F.);
#50750=ORIENTED_EDGE('',*,*,#37651,.F.);
#50751=ORIENTED_EDGE('',*,*,#37670,.F.);
#50752=ORIENTED_EDGE('',*,*,#37507,.F.);
#50753=ORIENTED_EDGE('',*,*,#37671,.F.);
#50754=ORIENTED_EDGE('',*,*,#37658,.F.);
#50755=ORIENTED_EDGE('',*,*,#37466,.T.);
#50756=ORIENTED_EDGE('',*,*,#37615,.F.);
#50757=ORIENTED_EDGE('',*,*,#37614,.F.);
#50758=ORIENTED_EDGE('',*,*,#37574,.F.);
#50759=ORIENTED_EDGE('',*,*,#37672,.F.);
#50760=ORIENTED_EDGE('',*,*,#37442,.T.);
#50761=ORIENTED_EDGE('',*,*,#37467,.T.);
#50762=ORIENTED_EDGE('',*,*,#37672,.T.);
#50763=ORIENTED_EDGE('',*,*,#37613,.F.);
#50764=ORIENTED_EDGE('',*,*,#37473,.F.);
#50765=ORIENTED_EDGE('',*,*,#37667,.T.);
#50766=ORIENTED_EDGE('',*,*,#37482,.T.);
#50767=ORIENTED_EDGE('',*,*,#37673,.T.);
#50768=ORIENTED_EDGE('',*,*,#37665,.T.);
#50769=ORIENTED_EDGE('',*,*,#37527,.F.);
#50770=ORIENTED_EDGE('',*,*,#37674,.F.);
#50771=ORIENTED_EDGE('',*,*,#37509,.T.);
#50772=ORIENTED_EDGE('',*,*,#37675,.F.);
#50773=ORIENTED_EDGE('',*,*,#37656,.T.);
#50774=ORIENTED_EDGE('',*,*,#37676,.F.);
#50775=ORIENTED_EDGE('',*,*,#37505,.T.);
#50776=ORIENTED_EDGE('',*,*,#37677,.F.);
#50777=ORIENTED_EDGE('',*,*,#37660,.T.);
#50778=ORIENTED_EDGE('',*,*,#37678,.F.);
#50779=ORIENTED_EDGE('',*,*,#37516,.T.);
#50780=ORIENTED_EDGE('',*,*,#37679,.F.);
#50781=ORIENTED_EDGE('',*,*,#37649,.T.);
#50782=ORIENTED_EDGE('',*,*,#37680,.F.);
#50783=ORIENTED_EDGE('',*,*,#37512,.T.);
#50784=ORIENTED_EDGE('',*,*,#37681,.F.);
#50785=ORIENTED_EDGE('',*,*,#37653,.T.);
#50786=ORIENTED_EDGE('',*,*,#37511,.F.);
#50787=ORIENTED_EDGE('',*,*,#37491,.T.);
#50788=ORIENTED_EDGE('',*,*,#37654,.T.);
#50789=ORIENTED_EDGE('',*,*,#37681,.T.);
#50790=ORIENTED_EDGE('',*,*,#37655,.T.);
#50791=ORIENTED_EDGE('',*,*,#37489,.T.);
#50792=ORIENTED_EDGE('',*,*,#37510,.F.);
#50793=ORIENTED_EDGE('',*,*,#37674,.T.);
#50794=ORIENTED_EDGE('',*,*,#37508,.F.);
#50795=ORIENTED_EDGE('',*,*,#37670,.T.);
#50796=ORIENTED_EDGE('',*,*,#37657,.T.);
#50797=ORIENTED_EDGE('',*,*,#37675,.T.);
#50798=ORIENTED_EDGE('',*,*,#37659,.T.);
#50799=ORIENTED_EDGE('',*,*,#37671,.T.);
#50800=ORIENTED_EDGE('',*,*,#37506,.F.);
#50801=ORIENTED_EDGE('',*,*,#37676,.T.);
#50802=ORIENTED_EDGE('',*,*,#37504,.F.);
#50803=ORIENTED_EDGE('',*,*,#37664,.T.);
#50804=ORIENTED_EDGE('',*,*,#37661,.T.);
#50805=ORIENTED_EDGE('',*,*,#37677,.T.);
#50806=ORIENTED_EDGE('',*,*,#37648,.T.);
#50807=ORIENTED_EDGE('',*,*,#37663,.T.);
#50808=ORIENTED_EDGE('',*,*,#37517,.F.);
#50809=ORIENTED_EDGE('',*,*,#37678,.T.);
#50810=ORIENTED_EDGE('',*,*,#37515,.F.);
#50811=ORIENTED_EDGE('',*,*,#37668,.T.);
#50812=ORIENTED_EDGE('',*,*,#37650,.T.);
#50813=ORIENTED_EDGE('',*,*,#37679,.T.);
#50814=ORIENTED_EDGE('',*,*,#37652,.T.);
#50815=ORIENTED_EDGE('',*,*,#37669,.T.);
#50816=ORIENTED_EDGE('',*,*,#37513,.F.);
#50817=ORIENTED_EDGE('',*,*,#37680,.T.);
#50818=ORIENTED_EDGE('',*,*,#37485,.F.);
#50819=ORIENTED_EDGE('',*,*,#37538,.F.);
#50820=ORIENTED_EDGE('',*,*,#37483,.F.);
#50821=ORIENTED_EDGE('',*,*,#37666,.F.);
#50822=ORIENTED_EDGE('',*,*,#37481,.F.);
#50823=ORIENTED_EDGE('',*,*,#37539,.F.);
#50824=ORIENTED_EDGE('',*,*,#37487,.T.);
#50825=ORIENTED_EDGE('',*,*,#37673,.F.);
#50826=ORIENTED_EDGE('',*,*,#37682,.F.);
#50827=ORIENTED_EDGE('',*,*,#37683,.T.);
#50828=ORIENTED_EDGE('',*,*,#37684,.F.);
#50829=ORIENTED_EDGE('',*,*,#37683,.F.);
#50830=ORIENTED_EDGE('',*,*,#37685,.F.);
#50831=ORIENTED_EDGE('',*,*,#37686,.T.);
#50832=ORIENTED_EDGE('',*,*,#37687,.F.);
#50833=ORIENTED_EDGE('',*,*,#37686,.F.);
#50834=ORIENTED_EDGE('',*,*,#37685,.T.);
#50835=ORIENTED_EDGE('',*,*,#37688,.T.);
#50836=ORIENTED_EDGE('',*,*,#37689,.F.);
#50837=ORIENTED_EDGE('',*,*,#37688,.F.);
#50838=ORIENTED_EDGE('',*,*,#37690,.T.);
#50839=ORIENTED_EDGE('',*,*,#37691,.T.);
#50840=ORIENTED_EDGE('',*,*,#37684,.T.);
#50841=ORIENTED_EDGE('',*,*,#37691,.F.);
#50842=ORIENTED_EDGE('',*,*,#37692,.F.);
#50843=ORIENTED_EDGE('',*,*,#37693,.T.);
#50844=ORIENTED_EDGE('',*,*,#37694,.T.);
#50845=ORIENTED_EDGE('',*,*,#37693,.F.);
#50846=ORIENTED_EDGE('',*,*,#37695,.T.);
#50847=ORIENTED_EDGE('',*,*,#37696,.T.);
#50848=ORIENTED_EDGE('',*,*,#37697,.F.);
#50849=ORIENTED_EDGE('',*,*,#37696,.F.);
#50850=ORIENTED_EDGE('',*,*,#37698,.T.);
#50851=ORIENTED_EDGE('',*,*,#37699,.T.);
#50852=ORIENTED_EDGE('',*,*,#37695,.F.);
#50853=ORIENTED_EDGE('',*,*,#37699,.F.);
#50854=ORIENTED_EDGE('',*,*,#37689,.T.);
#50855=ORIENTED_EDGE('',*,*,#37700,.F.);
#50856=ORIENTED_EDGE('',*,*,#37701,.F.);
#50857=ORIENTED_EDGE('',*,*,#37702,.T.);
#50858=ORIENTED_EDGE('',*,*,#37703,.F.);
#50859=ORIENTED_EDGE('',*,*,#37704,.T.);
#50860=ORIENTED_EDGE('',*,*,#37705,.T.);
#50861=ORIENTED_EDGE('',*,*,#37706,.F.);
#50862=ORIENTED_EDGE('',*,*,#37707,.T.);
#50863=ORIENTED_EDGE('',*,*,#37708,.F.);
#50864=ORIENTED_EDGE('',*,*,#37709,.T.);
#50865=ORIENTED_EDGE('',*,*,#37710,.F.);
#50866=ORIENTED_EDGE('',*,*,#37711,.F.);
#50867=ORIENTED_EDGE('',*,*,#37712,.T.);
#50868=ORIENTED_EDGE('',*,*,#37713,.F.);
#50869=ORIENTED_EDGE('',*,*,#37714,.T.);
#50870=ORIENTED_EDGE('',*,*,#37715,.T.);
#50871=ORIENTED_EDGE('',*,*,#37716,.F.);
#50872=ORIENTED_EDGE('',*,*,#37717,.T.);
#50873=ORIENTED_EDGE('',*,*,#37718,.F.);
#50874=ORIENTED_EDGE('',*,*,#37719,.T.);
#50875=ORIENTED_EDGE('',*,*,#37720,.F.);
#50876=ORIENTED_EDGE('',*,*,#37721,.F.);
#50877=ORIENTED_EDGE('',*,*,#37722,.T.);
#50878=ORIENTED_EDGE('',*,*,#37723,.F.);
#50879=ORIENTED_EDGE('',*,*,#37724,.F.);
#50880=ORIENTED_EDGE('',*,*,#37725,.T.);
#50881=ORIENTED_EDGE('',*,*,#37726,.F.);
#50882=ORIENTED_EDGE('',*,*,#37727,.T.);
#50883=ORIENTED_EDGE('',*,*,#37728,.F.);
#50884=ORIENTED_EDGE('',*,*,#37729,.F.);
#50885=ORIENTED_EDGE('',*,*,#37730,.T.);
#50886=ORIENTED_EDGE('',*,*,#37731,.F.);
#50887=ORIENTED_EDGE('',*,*,#37732,.F.);
#50888=ORIENTED_EDGE('',*,*,#37733,.T.);
#50889=ORIENTED_EDGE('',*,*,#37734,.F.);
#50890=ORIENTED_EDGE('',*,*,#37735,.T.);
#50891=ORIENTED_EDGE('',*,*,#37736,.F.);
#50892=ORIENTED_EDGE('',*,*,#37737,.F.);
#50893=ORIENTED_EDGE('',*,*,#37738,.T.);
#50894=ORIENTED_EDGE('',*,*,#37739,.F.);
#50895=ORIENTED_EDGE('',*,*,#37740,.F.);
#50896=ORIENTED_EDGE('',*,*,#37741,.T.);
#50897=ORIENTED_EDGE('',*,*,#37742,.F.);
#50898=ORIENTED_EDGE('',*,*,#37743,.T.);
#50899=ORIENTED_EDGE('',*,*,#37744,.F.);
#50900=ORIENTED_EDGE('',*,*,#37745,.F.);
#50901=ORIENTED_EDGE('',*,*,#37746,.T.);
#50902=ORIENTED_EDGE('',*,*,#37747,.F.);
#50903=ORIENTED_EDGE('',*,*,#37748,.F.);
#50904=ORIENTED_EDGE('',*,*,#37749,.T.);
#50905=ORIENTED_EDGE('',*,*,#37750,.F.);
#50906=ORIENTED_EDGE('',*,*,#37751,.T.);
#50907=ORIENTED_EDGE('',*,*,#37752,.T.);
#50908=ORIENTED_EDGE('',*,*,#37753,.T.);
#50909=ORIENTED_EDGE('',*,*,#37754,.F.);
#50910=ORIENTED_EDGE('',*,*,#37755,.T.);
#50911=ORIENTED_EDGE('',*,*,#37756,.F.);
#50912=ORIENTED_EDGE('',*,*,#37757,.T.);
#50913=ORIENTED_EDGE('',*,*,#37758,.T.);
#50914=ORIENTED_EDGE('',*,*,#37759,.F.);
#50915=ORIENTED_EDGE('',*,*,#37760,.T.);
#50916=ORIENTED_EDGE('',*,*,#37761,.T.);
#50917=ORIENTED_EDGE('',*,*,#37762,.F.);
#50918=ORIENTED_EDGE('',*,*,#37763,.T.);
#50919=ORIENTED_EDGE('',*,*,#37764,.F.);
#50920=ORIENTED_EDGE('',*,*,#37765,.T.);
#50921=ORIENTED_EDGE('',*,*,#37766,.T.);
#50922=ORIENTED_EDGE('',*,*,#37767,.F.);
#50923=ORIENTED_EDGE('',*,*,#37768,.T.);
#50924=ORIENTED_EDGE('',*,*,#37769,.T.);
#50925=ORIENTED_EDGE('',*,*,#37770,.F.);
#50926=ORIENTED_EDGE('',*,*,#37771,.T.);
#50927=ORIENTED_EDGE('',*,*,#37772,.F.);
#50928=ORIENTED_EDGE('',*,*,#37773,.T.);
#50929=ORIENTED_EDGE('',*,*,#37774,.T.);
#50930=ORIENTED_EDGE('',*,*,#37775,.F.);
#50931=ORIENTED_EDGE('',*,*,#37776,.T.);
#50932=ORIENTED_EDGE('',*,*,#37777,.T.);
#50933=ORIENTED_EDGE('',*,*,#37778,.F.);
#50934=ORIENTED_EDGE('',*,*,#37779,.T.);
#50935=ORIENTED_EDGE('',*,*,#37780,.F.);
#50936=ORIENTED_EDGE('',*,*,#37781,.T.);
#50937=ORIENTED_EDGE('',*,*,#37782,.T.);
#50938=ORIENTED_EDGE('',*,*,#37783,.F.);
#50939=ORIENTED_EDGE('',*,*,#37784,.F.);
#50940=ORIENTED_EDGE('',*,*,#37785,.F.);
#50941=ORIENTED_EDGE('',*,*,#37786,.T.);
#50942=ORIENTED_EDGE('',*,*,#37787,.F.);
#50943=ORIENTED_EDGE('',*,*,#37788,.F.);
#50944=ORIENTED_EDGE('',*,*,#37789,.T.);
#50945=ORIENTED_EDGE('',*,*,#37790,.F.);
#50946=ORIENTED_EDGE('',*,*,#37791,.T.);
#50947=ORIENTED_EDGE('',*,*,#37792,.F.);
#50948=ORIENTED_EDGE('',*,*,#37793,.F.);
#50949=ORIENTED_EDGE('',*,*,#37794,.T.);
#50950=ORIENTED_EDGE('',*,*,#37795,.F.);
#50951=ORIENTED_EDGE('',*,*,#37796,.F.);
#50952=ORIENTED_EDGE('',*,*,#37797,.T.);
#50953=ORIENTED_EDGE('',*,*,#37798,.F.);
#50954=ORIENTED_EDGE('',*,*,#37799,.T.);
#50955=ORIENTED_EDGE('',*,*,#37800,.F.);
#50956=ORIENTED_EDGE('',*,*,#37801,.F.);
#50957=ORIENTED_EDGE('',*,*,#37802,.T.);
#50958=ORIENTED_EDGE('',*,*,#37803,.F.);
#50959=ORIENTED_EDGE('',*,*,#37804,.F.);
#50960=ORIENTED_EDGE('',*,*,#37805,.T.);
#50961=ORIENTED_EDGE('',*,*,#37806,.F.);
#50962=ORIENTED_EDGE('',*,*,#37807,.T.);
#50963=ORIENTED_EDGE('',*,*,#37808,.F.);
#50964=ORIENTED_EDGE('',*,*,#37809,.F.);
#50965=ORIENTED_EDGE('',*,*,#37810,.T.);
#50966=ORIENTED_EDGE('',*,*,#37811,.F.);
#50967=ORIENTED_EDGE('',*,*,#37812,.F.);
#50968=ORIENTED_EDGE('',*,*,#37813,.T.);
#50969=ORIENTED_EDGE('',*,*,#37814,.F.);
#50970=ORIENTED_EDGE('',*,*,#37815,.T.);
#50971=ORIENTED_EDGE('',*,*,#37816,.F.);
#50972=ORIENTED_EDGE('',*,*,#37817,.F.);
#50973=ORIENTED_EDGE('',*,*,#37818,.T.);
#50974=ORIENTED_EDGE('',*,*,#37819,.F.);
#50975=ORIENTED_EDGE('',*,*,#37820,.F.);
#50976=ORIENTED_EDGE('',*,*,#37821,.T.);
#50977=ORIENTED_EDGE('',*,*,#37822,.F.);
#50978=ORIENTED_EDGE('',*,*,#37823,.T.);
#50979=ORIENTED_EDGE('',*,*,#37824,.F.);
#50980=ORIENTED_EDGE('',*,*,#37825,.F.);
#50981=ORIENTED_EDGE('',*,*,#37826,.T.);
#50982=ORIENTED_EDGE('',*,*,#37827,.F.);
#50983=ORIENTED_EDGE('',*,*,#37828,.F.);
#50984=ORIENTED_EDGE('',*,*,#37829,.T.);
#50985=ORIENTED_EDGE('',*,*,#37830,.F.);
#50986=ORIENTED_EDGE('',*,*,#37831,.T.);
#50987=ORIENTED_EDGE('',*,*,#37832,.F.);
#50988=ORIENTED_EDGE('',*,*,#37833,.F.);
#50989=ORIENTED_EDGE('',*,*,#37834,.T.);
#50990=ORIENTED_EDGE('',*,*,#37835,.F.);
#50991=ORIENTED_EDGE('',*,*,#37836,.F.);
#50992=ORIENTED_EDGE('',*,*,#37837,.T.);
#50993=ORIENTED_EDGE('',*,*,#37838,.F.);
#50994=ORIENTED_EDGE('',*,*,#37839,.T.);
#50995=ORIENTED_EDGE('',*,*,#37840,.F.);
#50996=ORIENTED_EDGE('',*,*,#37841,.T.);
#50997=ORIENTED_EDGE('',*,*,#37842,.F.);
#50998=ORIENTED_EDGE('',*,*,#37843,.T.);
#50999=ORIENTED_EDGE('',*,*,#37844,.F.);
#51000=ORIENTED_EDGE('',*,*,#37845,.T.);
#51001=ORIENTED_EDGE('',*,*,#37846,.F.);
#51002=ORIENTED_EDGE('',*,*,#37847,.T.);
#51003=ORIENTED_EDGE('',*,*,#37848,.F.);
#51004=ORIENTED_EDGE('',*,*,#37849,.T.);
#51005=ORIENTED_EDGE('',*,*,#37850,.F.);
#51006=ORIENTED_EDGE('',*,*,#37851,.T.);
#51007=ORIENTED_EDGE('',*,*,#37852,.F.);
#51008=ORIENTED_EDGE('',*,*,#37853,.T.);
#51009=ORIENTED_EDGE('',*,*,#37854,.F.);
#51010=ORIENTED_EDGE('',*,*,#37855,.T.);
#51011=ORIENTED_EDGE('',*,*,#37856,.F.);
#51012=ORIENTED_EDGE('',*,*,#37857,.T.);
#51013=ORIENTED_EDGE('',*,*,#37858,.F.);
#51014=ORIENTED_EDGE('',*,*,#37859,.T.);
#51015=ORIENTED_EDGE('',*,*,#37860,.F.);
#51016=ORIENTED_EDGE('',*,*,#37861,.T.);
#51017=ORIENTED_EDGE('',*,*,#37862,.F.);
#51018=ORIENTED_EDGE('',*,*,#37863,.T.);
#51019=ORIENTED_EDGE('',*,*,#37864,.T.);
#51020=ORIENTED_EDGE('',*,*,#37865,.F.);
#51021=ORIENTED_EDGE('',*,*,#37866,.T.);
#51022=ORIENTED_EDGE('',*,*,#37867,.F.);
#51023=ORIENTED_EDGE('',*,*,#37868,.T.);
#51024=ORIENTED_EDGE('',*,*,#37869,.F.);
#51025=ORIENTED_EDGE('',*,*,#37870,.T.);
#51026=ORIENTED_EDGE('',*,*,#37871,.F.);
#51027=ORIENTED_EDGE('',*,*,#37872,.T.);
#51028=ORIENTED_EDGE('',*,*,#37873,.F.);
#51029=ORIENTED_EDGE('',*,*,#37874,.T.);
#51030=ORIENTED_EDGE('',*,*,#37875,.F.);
#51031=ORIENTED_EDGE('',*,*,#37876,.T.);
#51032=ORIENTED_EDGE('',*,*,#37877,.F.);
#51033=ORIENTED_EDGE('',*,*,#37878,.T.);
#51034=ORIENTED_EDGE('',*,*,#37879,.F.);
#51035=ORIENTED_EDGE('',*,*,#37880,.T.);
#51036=ORIENTED_EDGE('',*,*,#37881,.F.);
#51037=ORIENTED_EDGE('',*,*,#37882,.T.);
#51038=ORIENTED_EDGE('',*,*,#37883,.F.);
#51039=ORIENTED_EDGE('',*,*,#37884,.T.);
#51040=ORIENTED_EDGE('',*,*,#37885,.F.);
#51041=ORIENTED_EDGE('',*,*,#37886,.T.);
#51042=ORIENTED_EDGE('',*,*,#37887,.F.);
#51043=ORIENTED_EDGE('',*,*,#37888,.T.);
#51044=ORIENTED_EDGE('',*,*,#37889,.F.);
#51045=ORIENTED_EDGE('',*,*,#37890,.T.);
#51046=ORIENTED_EDGE('',*,*,#37891,.F.);
#51047=ORIENTED_EDGE('',*,*,#37892,.T.);
#51048=ORIENTED_EDGE('',*,*,#37893,.F.);
#51049=ORIENTED_EDGE('',*,*,#37894,.T.);
#51050=ORIENTED_EDGE('',*,*,#37895,.F.);
#51051=ORIENTED_EDGE('',*,*,#37896,.T.);
#51052=ORIENTED_EDGE('',*,*,#37897,.F.);
#51053=ORIENTED_EDGE('',*,*,#37898,.T.);
#51054=ORIENTED_EDGE('',*,*,#37899,.F.);
#51055=ORIENTED_EDGE('',*,*,#37900,.T.);
#51056=ORIENTED_EDGE('',*,*,#37901,.F.);
#51057=ORIENTED_EDGE('',*,*,#37902,.T.);
#51058=ORIENTED_EDGE('',*,*,#37903,.F.);
#51059=ORIENTED_EDGE('',*,*,#37904,.T.);
#51060=ORIENTED_EDGE('',*,*,#37905,.F.);
#51061=ORIENTED_EDGE('',*,*,#37906,.T.);
#51062=ORIENTED_EDGE('',*,*,#37907,.F.);
#51063=ORIENTED_EDGE('',*,*,#37908,.T.);
#51064=ORIENTED_EDGE('',*,*,#37909,.F.);
#51065=ORIENTED_EDGE('',*,*,#37910,.T.);
#51066=ORIENTED_EDGE('',*,*,#37911,.F.);
#51067=ORIENTED_EDGE('',*,*,#37912,.T.);
#51068=ORIENTED_EDGE('',*,*,#37913,.F.);
#51069=ORIENTED_EDGE('',*,*,#37914,.T.);
#51070=ORIENTED_EDGE('',*,*,#37915,.F.);
#51071=ORIENTED_EDGE('',*,*,#37916,.T.);
#51072=ORIENTED_EDGE('',*,*,#37917,.F.);
#51073=ORIENTED_EDGE('',*,*,#37918,.T.);
#51074=ORIENTED_EDGE('',*,*,#37919,.F.);
#51075=ORIENTED_EDGE('',*,*,#37920,.T.);
#51076=ORIENTED_EDGE('',*,*,#37921,.F.);
#51077=ORIENTED_EDGE('',*,*,#37922,.T.);
#51078=ORIENTED_EDGE('',*,*,#37923,.F.);
#51079=ORIENTED_EDGE('',*,*,#37924,.T.);
#51080=ORIENTED_EDGE('',*,*,#37925,.F.);
#51081=ORIENTED_EDGE('',*,*,#37926,.T.);
#51082=ORIENTED_EDGE('',*,*,#37927,.F.);
#51083=ORIENTED_EDGE('',*,*,#37928,.T.);
#51084=ORIENTED_EDGE('',*,*,#37929,.F.);
#51085=ORIENTED_EDGE('',*,*,#37930,.T.);
#51086=ORIENTED_EDGE('',*,*,#37931,.F.);
#51087=ORIENTED_EDGE('',*,*,#37932,.T.);
#51088=ORIENTED_EDGE('',*,*,#37933,.F.);
#51089=ORIENTED_EDGE('',*,*,#37934,.T.);
#51090=ORIENTED_EDGE('',*,*,#37935,.F.);
#51091=ORIENTED_EDGE('',*,*,#37936,.T.);
#51092=ORIENTED_EDGE('',*,*,#37937,.F.);
#51093=ORIENTED_EDGE('',*,*,#37938,.T.);
#51094=ORIENTED_EDGE('',*,*,#37939,.F.);
#51095=ORIENTED_EDGE('',*,*,#37940,.T.);
#51096=ORIENTED_EDGE('',*,*,#37941,.F.);
#51097=ORIENTED_EDGE('',*,*,#37942,.T.);
#51098=ORIENTED_EDGE('',*,*,#37943,.F.);
#51099=ORIENTED_EDGE('',*,*,#37944,.T.);
#51100=ORIENTED_EDGE('',*,*,#37945,.F.);
#51101=ORIENTED_EDGE('',*,*,#37946,.T.);
#51102=ORIENTED_EDGE('',*,*,#37947,.F.);
#51103=ORIENTED_EDGE('',*,*,#37948,.T.);
#51104=ORIENTED_EDGE('',*,*,#37949,.F.);
#51105=ORIENTED_EDGE('',*,*,#37950,.T.);
#51106=ORIENTED_EDGE('',*,*,#37951,.F.);
#51107=ORIENTED_EDGE('',*,*,#37952,.T.);
#51108=ORIENTED_EDGE('',*,*,#37953,.F.);
#51109=ORIENTED_EDGE('',*,*,#37954,.T.);
#51110=ORIENTED_EDGE('',*,*,#37955,.F.);
#51111=ORIENTED_EDGE('',*,*,#37956,.T.);
#51112=ORIENTED_EDGE('',*,*,#37957,.F.);
#51113=ORIENTED_EDGE('',*,*,#37958,.T.);
#51114=ORIENTED_EDGE('',*,*,#37959,.F.);
#51115=ORIENTED_EDGE('',*,*,#37960,.T.);
#51116=ORIENTED_EDGE('',*,*,#37961,.F.);
#51117=ORIENTED_EDGE('',*,*,#37962,.T.);
#51118=ORIENTED_EDGE('',*,*,#37963,.F.);
#51119=ORIENTED_EDGE('',*,*,#37964,.T.);
#51120=ORIENTED_EDGE('',*,*,#37965,.F.);
#51121=ORIENTED_EDGE('',*,*,#37966,.T.);
#51122=ORIENTED_EDGE('',*,*,#37967,.F.);
#51123=ORIENTED_EDGE('',*,*,#37968,.T.);
#51124=ORIENTED_EDGE('',*,*,#37969,.T.);
#51125=ORIENTED_EDGE('',*,*,#37970,.T.);
#51126=ORIENTED_EDGE('',*,*,#37971,.F.);
#51127=ORIENTED_EDGE('',*,*,#37972,.T.);
#51128=ORIENTED_EDGE('',*,*,#37973,.T.);
#51129=ORIENTED_EDGE('',*,*,#37974,.T.);
#51130=ORIENTED_EDGE('',*,*,#37975,.T.);
#51131=ORIENTED_EDGE('',*,*,#37976,.T.);
#51132=ORIENTED_EDGE('',*,*,#37977,.F.);
#51133=ORIENTED_EDGE('',*,*,#37978,.T.);
#51134=ORIENTED_EDGE('',*,*,#37979,.F.);
#51135=ORIENTED_EDGE('',*,*,#37980,.T.);
#51136=ORIENTED_EDGE('',*,*,#37981,.F.);
#51137=ORIENTED_EDGE('',*,*,#37982,.T.);
#51138=ORIENTED_EDGE('',*,*,#37983,.F.);
#51139=ORIENTED_EDGE('',*,*,#37984,.T.);
#51140=ORIENTED_EDGE('',*,*,#37985,.F.);
#51141=ORIENTED_EDGE('',*,*,#37986,.T.);
#51142=ORIENTED_EDGE('',*,*,#37987,.F.);
#51143=ORIENTED_EDGE('',*,*,#37988,.T.);
#51144=ORIENTED_EDGE('',*,*,#37989,.F.);
#51145=ORIENTED_EDGE('',*,*,#37990,.T.);
#51146=ORIENTED_EDGE('',*,*,#37991,.F.);
#51147=ORIENTED_EDGE('',*,*,#37992,.T.);
#51148=ORIENTED_EDGE('',*,*,#37993,.F.);
#51149=ORIENTED_EDGE('',*,*,#37994,.T.);
#51150=ORIENTED_EDGE('',*,*,#37995,.F.);
#51151=ORIENTED_EDGE('',*,*,#37996,.T.);
#51152=ORIENTED_EDGE('',*,*,#37997,.F.);
#51153=ORIENTED_EDGE('',*,*,#37998,.T.);
#51154=ORIENTED_EDGE('',*,*,#37999,.F.);
#51155=ORIENTED_EDGE('',*,*,#38000,.F.);
#51156=ORIENTED_EDGE('',*,*,#38001,.T.);
#51157=ORIENTED_EDGE('',*,*,#38002,.F.);
#51158=ORIENTED_EDGE('',*,*,#38003,.T.);
#51159=ORIENTED_EDGE('',*,*,#38004,.F.);
#51160=ORIENTED_EDGE('',*,*,#38005,.T.);
#51161=ORIENTED_EDGE('',*,*,#38006,.F.);
#51162=ORIENTED_EDGE('',*,*,#38007,.T.);
#51163=ORIENTED_EDGE('',*,*,#38008,.F.);
#51164=ORIENTED_EDGE('',*,*,#38009,.T.);
#51165=ORIENTED_EDGE('',*,*,#38010,.F.);
#51166=ORIENTED_EDGE('',*,*,#38011,.T.);
#51167=ORIENTED_EDGE('',*,*,#38012,.F.);
#51168=ORIENTED_EDGE('',*,*,#38013,.T.);
#51169=ORIENTED_EDGE('',*,*,#38014,.F.);
#51170=ORIENTED_EDGE('',*,*,#38015,.T.);
#51171=ORIENTED_EDGE('',*,*,#38016,.F.);
#51172=ORIENTED_EDGE('',*,*,#38017,.T.);
#51173=ORIENTED_EDGE('',*,*,#38018,.F.);
#51174=ORIENTED_EDGE('',*,*,#38019,.T.);
#51175=ORIENTED_EDGE('',*,*,#38020,.F.);
#51176=ORIENTED_EDGE('',*,*,#38021,.T.);
#51177=ORIENTED_EDGE('',*,*,#38022,.F.);
#51178=ORIENTED_EDGE('',*,*,#38023,.T.);
#51179=ORIENTED_EDGE('',*,*,#38024,.F.);
#51180=ORIENTED_EDGE('',*,*,#38025,.T.);
#51181=ORIENTED_EDGE('',*,*,#38026,.F.);
#51182=ORIENTED_EDGE('',*,*,#38027,.T.);
#51183=ORIENTED_EDGE('',*,*,#38028,.F.);
#51184=ORIENTED_EDGE('',*,*,#38029,.T.);
#51185=ORIENTED_EDGE('',*,*,#38030,.F.);
#51186=ORIENTED_EDGE('',*,*,#38031,.T.);
#51187=ORIENTED_EDGE('',*,*,#38032,.F.);
#51188=ORIENTED_EDGE('',*,*,#38033,.T.);
#51189=ORIENTED_EDGE('',*,*,#38034,.F.);
#51190=ORIENTED_EDGE('',*,*,#38035,.T.);
#51191=ORIENTED_EDGE('',*,*,#38036,.F.);
#51192=ORIENTED_EDGE('',*,*,#38037,.T.);
#51193=ORIENTED_EDGE('',*,*,#38038,.F.);
#51194=ORIENTED_EDGE('',*,*,#38039,.T.);
#51195=ORIENTED_EDGE('',*,*,#38040,.F.);
#51196=ORIENTED_EDGE('',*,*,#38041,.T.);
#51197=ORIENTED_EDGE('',*,*,#38042,.F.);
#51198=ORIENTED_EDGE('',*,*,#38043,.T.);
#51199=ORIENTED_EDGE('',*,*,#38044,.F.);
#51200=ORIENTED_EDGE('',*,*,#38045,.T.);
#51201=ORIENTED_EDGE('',*,*,#38046,.F.);
#51202=ORIENTED_EDGE('',*,*,#38047,.T.);
#51203=ORIENTED_EDGE('',*,*,#38048,.F.);
#51204=ORIENTED_EDGE('',*,*,#38049,.T.);
#51205=ORIENTED_EDGE('',*,*,#38050,.F.);
#51206=ORIENTED_EDGE('',*,*,#38051,.T.);
#51207=ORIENTED_EDGE('',*,*,#38052,.F.);
#51208=ORIENTED_EDGE('',*,*,#38053,.T.);
#51209=ORIENTED_EDGE('',*,*,#38054,.F.);
#51210=ORIENTED_EDGE('',*,*,#38055,.T.);
#51211=ORIENTED_EDGE('',*,*,#38056,.F.);
#51212=ORIENTED_EDGE('',*,*,#38057,.T.);
#51213=ORIENTED_EDGE('',*,*,#38058,.F.);
#51214=ORIENTED_EDGE('',*,*,#38059,.T.);
#51215=ORIENTED_EDGE('',*,*,#38060,.F.);
#51216=ORIENTED_EDGE('',*,*,#38061,.T.);
#51217=ORIENTED_EDGE('',*,*,#38062,.F.);
#51218=ORIENTED_EDGE('',*,*,#38063,.T.);
#51219=ORIENTED_EDGE('',*,*,#38064,.F.);
#51220=ORIENTED_EDGE('',*,*,#38065,.T.);
#51221=ORIENTED_EDGE('',*,*,#38066,.F.);
#51222=ORIENTED_EDGE('',*,*,#38067,.T.);
#51223=ORIENTED_EDGE('',*,*,#38068,.F.);
#51224=ORIENTED_EDGE('',*,*,#38069,.T.);
#51225=ORIENTED_EDGE('',*,*,#38070,.F.);
#51226=ORIENTED_EDGE('',*,*,#38071,.T.);
#51227=ORIENTED_EDGE('',*,*,#38072,.F.);
#51228=ORIENTED_EDGE('',*,*,#38073,.T.);
#51229=ORIENTED_EDGE('',*,*,#38074,.F.);
#51230=ORIENTED_EDGE('',*,*,#38075,.T.);
#51231=ORIENTED_EDGE('',*,*,#38076,.F.);
#51232=ORIENTED_EDGE('',*,*,#38077,.T.);
#51233=ORIENTED_EDGE('',*,*,#38078,.F.);
#51234=ORIENTED_EDGE('',*,*,#38079,.T.);
#51235=ORIENTED_EDGE('',*,*,#38080,.F.);
#51236=ORIENTED_EDGE('',*,*,#38081,.T.);
#51237=ORIENTED_EDGE('',*,*,#38082,.F.);
#51238=ORIENTED_EDGE('',*,*,#38083,.T.);
#51239=ORIENTED_EDGE('',*,*,#38084,.F.);
#51240=ORIENTED_EDGE('',*,*,#38085,.T.);
#51241=ORIENTED_EDGE('',*,*,#38086,.F.);
#51242=ORIENTED_EDGE('',*,*,#38087,.T.);
#51243=ORIENTED_EDGE('',*,*,#38088,.F.);
#51244=ORIENTED_EDGE('',*,*,#38089,.T.);
#51245=ORIENTED_EDGE('',*,*,#38090,.F.);
#51246=ORIENTED_EDGE('',*,*,#38091,.T.);
#51247=ORIENTED_EDGE('',*,*,#38092,.F.);
#51248=ORIENTED_EDGE('',*,*,#38093,.T.);
#51249=ORIENTED_EDGE('',*,*,#38094,.F.);
#51250=ORIENTED_EDGE('',*,*,#38095,.T.);
#51251=ORIENTED_EDGE('',*,*,#38096,.F.);
#51252=ORIENTED_EDGE('',*,*,#38097,.T.);
#51253=ORIENTED_EDGE('',*,*,#38098,.F.);
#51254=ORIENTED_EDGE('',*,*,#38099,.T.);
#51255=ORIENTED_EDGE('',*,*,#38100,.F.);
#51256=ORIENTED_EDGE('',*,*,#38101,.T.);
#51257=ORIENTED_EDGE('',*,*,#38102,.F.);
#51258=ORIENTED_EDGE('',*,*,#38103,.T.);
#51259=ORIENTED_EDGE('',*,*,#38104,.F.);
#51260=ORIENTED_EDGE('',*,*,#38105,.F.);
#51261=ORIENTED_EDGE('',*,*,#38106,.T.);
#51262=ORIENTED_EDGE('',*,*,#38107,.F.);
#51263=ORIENTED_EDGE('',*,*,#38108,.T.);
#51264=ORIENTED_EDGE('',*,*,#38109,.T.);
#51265=ORIENTED_EDGE('',*,*,#38110,.F.);
#51266=ORIENTED_EDGE('',*,*,#38111,.T.);
#51267=ORIENTED_EDGE('',*,*,#38112,.F.);
#51268=ORIENTED_EDGE('',*,*,#38113,.T.);
#51269=ORIENTED_EDGE('',*,*,#38114,.F.);
#51270=ORIENTED_EDGE('',*,*,#38115,.F.);
#51271=ORIENTED_EDGE('',*,*,#38116,.T.);
#51272=ORIENTED_EDGE('',*,*,#38117,.F.);
#51273=ORIENTED_EDGE('',*,*,#38118,.F.);
#51274=ORIENTED_EDGE('',*,*,#38119,.T.);
#51275=ORIENTED_EDGE('',*,*,#38120,.F.);
#51276=ORIENTED_EDGE('',*,*,#38121,.T.);
#51277=ORIENTED_EDGE('',*,*,#38122,.F.);
#51278=ORIENTED_EDGE('',*,*,#38123,.F.);
#51279=ORIENTED_EDGE('',*,*,#38124,.T.);
#51280=ORIENTED_EDGE('',*,*,#38125,.F.);
#51281=ORIENTED_EDGE('',*,*,#38126,.F.);
#51282=ORIENTED_EDGE('',*,*,#38127,.T.);
#51283=ORIENTED_EDGE('',*,*,#38128,.F.);
#51284=ORIENTED_EDGE('',*,*,#38129,.T.);
#51285=ORIENTED_EDGE('',*,*,#38130,.F.);
#51286=ORIENTED_EDGE('',*,*,#38131,.F.);
#51287=ORIENTED_EDGE('',*,*,#38132,.T.);
#51288=ORIENTED_EDGE('',*,*,#38133,.F.);
#51289=ORIENTED_EDGE('',*,*,#38134,.F.);
#51290=ORIENTED_EDGE('',*,*,#38135,.T.);
#51291=ORIENTED_EDGE('',*,*,#38136,.F.);
#51292=ORIENTED_EDGE('',*,*,#38137,.T.);
#51293=ORIENTED_EDGE('',*,*,#38138,.F.);
#51294=ORIENTED_EDGE('',*,*,#38139,.F.);
#51295=ORIENTED_EDGE('',*,*,#38140,.T.);
#51296=ORIENTED_EDGE('',*,*,#38141,.F.);
#51297=ORIENTED_EDGE('',*,*,#38142,.F.);
#51298=ORIENTED_EDGE('',*,*,#38143,.T.);
#51299=ORIENTED_EDGE('',*,*,#38144,.F.);
#51300=ORIENTED_EDGE('',*,*,#38145,.T.);
#51301=ORIENTED_EDGE('',*,*,#38146,.F.);
#51302=ORIENTED_EDGE('',*,*,#38147,.F.);
#51303=ORIENTED_EDGE('',*,*,#38148,.T.);
#51304=ORIENTED_EDGE('',*,*,#38149,.F.);
#51305=ORIENTED_EDGE('',*,*,#38150,.F.);
#51306=ORIENTED_EDGE('',*,*,#38151,.T.);
#51307=ORIENTED_EDGE('',*,*,#38152,.F.);
#51308=ORIENTED_EDGE('',*,*,#38153,.T.);
#51309=ORIENTED_EDGE('',*,*,#38154,.F.);
#51310=ORIENTED_EDGE('',*,*,#38155,.F.);
#51311=ORIENTED_EDGE('',*,*,#38156,.T.);
#51312=ORIENTED_EDGE('',*,*,#38157,.F.);
#51313=ORIENTED_EDGE('',*,*,#38158,.F.);
#51314=ORIENTED_EDGE('',*,*,#38159,.T.);
#51315=ORIENTED_EDGE('',*,*,#38160,.F.);
#51316=ORIENTED_EDGE('',*,*,#38161,.T.);
#51317=ORIENTED_EDGE('',*,*,#38162,.F.);
#51318=ORIENTED_EDGE('',*,*,#38163,.F.);
#51319=ORIENTED_EDGE('',*,*,#38164,.T.);
#51320=ORIENTED_EDGE('',*,*,#38165,.F.);
#51321=ORIENTED_EDGE('',*,*,#38166,.F.);
#51322=ORIENTED_EDGE('',*,*,#38167,.T.);
#51323=ORIENTED_EDGE('',*,*,#38168,.F.);
#51324=ORIENTED_EDGE('',*,*,#38169,.T.);
#51325=ORIENTED_EDGE('',*,*,#38170,.F.);
#51326=ORIENTED_EDGE('',*,*,#38171,.F.);
#51327=ORIENTED_EDGE('',*,*,#38172,.T.);
#51328=ORIENTED_EDGE('',*,*,#38173,.F.);
#51329=ORIENTED_EDGE('',*,*,#38174,.F.);
#51330=ORIENTED_EDGE('',*,*,#38175,.T.);
#51331=ORIENTED_EDGE('',*,*,#38176,.F.);
#51332=ORIENTED_EDGE('',*,*,#38177,.T.);
#51333=ORIENTED_EDGE('',*,*,#38178,.F.);
#51334=ORIENTED_EDGE('',*,*,#38179,.F.);
#51335=ORIENTED_EDGE('',*,*,#38180,.T.);
#51336=ORIENTED_EDGE('',*,*,#38181,.F.);
#51337=ORIENTED_EDGE('',*,*,#38182,.F.);
#51338=ORIENTED_EDGE('',*,*,#38183,.T.);
#51339=ORIENTED_EDGE('',*,*,#38184,.F.);
#51340=ORIENTED_EDGE('',*,*,#38185,.T.);
#51341=ORIENTED_EDGE('',*,*,#38186,.F.);
#51342=ORIENTED_EDGE('',*,*,#38187,.F.);
#51343=ORIENTED_EDGE('',*,*,#38188,.T.);
#51344=ORIENTED_EDGE('',*,*,#38189,.F.);
#51345=ORIENTED_EDGE('',*,*,#38190,.F.);
#51346=ORIENTED_EDGE('',*,*,#38191,.T.);
#51347=ORIENTED_EDGE('',*,*,#38192,.F.);
#51348=ORIENTED_EDGE('',*,*,#38193,.T.);
#51349=ORIENTED_EDGE('',*,*,#38194,.F.);
#51350=ORIENTED_EDGE('',*,*,#38195,.T.);
#51351=ORIENTED_EDGE('',*,*,#38196,.F.);
#51352=ORIENTED_EDGE('',*,*,#38197,.T.);
#51353=ORIENTED_EDGE('',*,*,#38198,.F.);
#51354=ORIENTED_EDGE('',*,*,#38199,.T.);
#51355=ORIENTED_EDGE('',*,*,#38200,.F.);
#51356=ORIENTED_EDGE('',*,*,#38201,.T.);
#51357=ORIENTED_EDGE('',*,*,#38202,.F.);
#51358=ORIENTED_EDGE('',*,*,#38203,.T.);
#51359=ORIENTED_EDGE('',*,*,#38204,.F.);
#51360=ORIENTED_EDGE('',*,*,#38205,.T.);
#51361=ORIENTED_EDGE('',*,*,#38206,.F.);
#51362=ORIENTED_EDGE('',*,*,#38207,.T.);
#51363=ORIENTED_EDGE('',*,*,#38208,.F.);
#51364=ORIENTED_EDGE('',*,*,#38209,.T.);
#51365=ORIENTED_EDGE('',*,*,#38210,.F.);
#51366=ORIENTED_EDGE('',*,*,#38211,.T.);
#51367=ORIENTED_EDGE('',*,*,#38212,.F.);
#51368=ORIENTED_EDGE('',*,*,#38213,.T.);
#51369=ORIENTED_EDGE('',*,*,#38214,.F.);
#51370=ORIENTED_EDGE('',*,*,#38215,.T.);
#51371=ORIENTED_EDGE('',*,*,#38216,.F.);
#51372=ORIENTED_EDGE('',*,*,#38217,.T.);
#51373=ORIENTED_EDGE('',*,*,#38218,.T.);
#51374=ORIENTED_EDGE('',*,*,#38219,.F.);
#51375=ORIENTED_EDGE('',*,*,#38220,.T.);
#51376=ORIENTED_EDGE('',*,*,#38221,.F.);
#51377=ORIENTED_EDGE('',*,*,#38222,.T.);
#51378=ORIENTED_EDGE('',*,*,#38223,.F.);
#51379=ORIENTED_EDGE('',*,*,#38224,.T.);
#51380=ORIENTED_EDGE('',*,*,#38225,.F.);
#51381=ORIENTED_EDGE('',*,*,#38226,.T.);
#51382=ORIENTED_EDGE('',*,*,#38227,.F.);
#51383=ORIENTED_EDGE('',*,*,#38228,.T.);
#51384=ORIENTED_EDGE('',*,*,#38229,.F.);
#51385=ORIENTED_EDGE('',*,*,#38230,.T.);
#51386=ORIENTED_EDGE('',*,*,#38231,.F.);
#51387=ORIENTED_EDGE('',*,*,#38232,.T.);
#51388=ORIENTED_EDGE('',*,*,#38233,.F.);
#51389=ORIENTED_EDGE('',*,*,#38234,.T.);
#51390=ORIENTED_EDGE('',*,*,#38235,.F.);
#51391=ORIENTED_EDGE('',*,*,#38236,.T.);
#51392=ORIENTED_EDGE('',*,*,#38237,.F.);
#51393=ORIENTED_EDGE('',*,*,#38238,.T.);
#51394=ORIENTED_EDGE('',*,*,#38239,.F.);
#51395=ORIENTED_EDGE('',*,*,#38240,.T.);
#51396=ORIENTED_EDGE('',*,*,#38241,.F.);
#51397=ORIENTED_EDGE('',*,*,#38242,.T.);
#51398=ORIENTED_EDGE('',*,*,#38243,.F.);
#51399=ORIENTED_EDGE('',*,*,#38244,.T.);
#51400=ORIENTED_EDGE('',*,*,#38245,.F.);
#51401=ORIENTED_EDGE('',*,*,#38246,.T.);
#51402=ORIENTED_EDGE('',*,*,#38247,.F.);
#51403=ORIENTED_EDGE('',*,*,#38248,.T.);
#51404=ORIENTED_EDGE('',*,*,#38249,.F.);
#51405=ORIENTED_EDGE('',*,*,#38250,.T.);
#51406=ORIENTED_EDGE('',*,*,#38251,.F.);
#51407=ORIENTED_EDGE('',*,*,#38252,.T.);
#51408=ORIENTED_EDGE('',*,*,#38253,.F.);
#51409=ORIENTED_EDGE('',*,*,#38254,.T.);
#51410=ORIENTED_EDGE('',*,*,#38255,.F.);
#51411=ORIENTED_EDGE('',*,*,#38256,.T.);
#51412=ORIENTED_EDGE('',*,*,#38257,.F.);
#51413=ORIENTED_EDGE('',*,*,#38258,.T.);
#51414=ORIENTED_EDGE('',*,*,#38259,.F.);
#51415=ORIENTED_EDGE('',*,*,#38260,.T.);
#51416=ORIENTED_EDGE('',*,*,#38261,.F.);
#51417=ORIENTED_EDGE('',*,*,#38262,.T.);
#51418=ORIENTED_EDGE('',*,*,#38263,.F.);
#51419=ORIENTED_EDGE('',*,*,#38264,.T.);
#51420=ORIENTED_EDGE('',*,*,#38265,.F.);
#51421=ORIENTED_EDGE('',*,*,#38266,.T.);
#51422=ORIENTED_EDGE('',*,*,#38267,.F.);
#51423=ORIENTED_EDGE('',*,*,#38268,.T.);
#51424=ORIENTED_EDGE('',*,*,#38269,.F.);
#51425=ORIENTED_EDGE('',*,*,#38270,.T.);
#51426=ORIENTED_EDGE('',*,*,#38271,.F.);
#51427=ORIENTED_EDGE('',*,*,#38272,.T.);
#51428=ORIENTED_EDGE('',*,*,#38273,.F.);
#51429=ORIENTED_EDGE('',*,*,#38274,.T.);
#51430=ORIENTED_EDGE('',*,*,#38275,.F.);
#51431=ORIENTED_EDGE('',*,*,#38276,.T.);
#51432=ORIENTED_EDGE('',*,*,#38277,.F.);
#51433=ORIENTED_EDGE('',*,*,#38278,.T.);
#51434=ORIENTED_EDGE('',*,*,#38279,.F.);
#51435=ORIENTED_EDGE('',*,*,#38280,.T.);
#51436=ORIENTED_EDGE('',*,*,#38281,.F.);
#51437=ORIENTED_EDGE('',*,*,#38282,.T.);
#51438=ORIENTED_EDGE('',*,*,#38283,.F.);
#51439=ORIENTED_EDGE('',*,*,#38284,.T.);
#51440=ORIENTED_EDGE('',*,*,#38285,.F.);
#51441=ORIENTED_EDGE('',*,*,#38286,.T.);
#51442=ORIENTED_EDGE('',*,*,#38287,.F.);
#51443=ORIENTED_EDGE('',*,*,#38288,.T.);
#51444=ORIENTED_EDGE('',*,*,#38289,.F.);
#51445=ORIENTED_EDGE('',*,*,#38290,.T.);
#51446=ORIENTED_EDGE('',*,*,#38291,.F.);
#51447=ORIENTED_EDGE('',*,*,#38292,.T.);
#51448=ORIENTED_EDGE('',*,*,#38293,.F.);
#51449=ORIENTED_EDGE('',*,*,#38294,.T.);
#51450=ORIENTED_EDGE('',*,*,#38295,.F.);
#51451=ORIENTED_EDGE('',*,*,#38296,.T.);
#51452=ORIENTED_EDGE('',*,*,#38297,.F.);
#51453=ORIENTED_EDGE('',*,*,#38298,.T.);
#51454=ORIENTED_EDGE('',*,*,#38299,.F.);
#51455=ORIENTED_EDGE('',*,*,#38300,.T.);
#51456=ORIENTED_EDGE('',*,*,#38301,.F.);
#51457=ORIENTED_EDGE('',*,*,#38302,.T.);
#51458=ORIENTED_EDGE('',*,*,#38303,.F.);
#51459=ORIENTED_EDGE('',*,*,#38304,.T.);
#51460=ORIENTED_EDGE('',*,*,#38305,.F.);
#51461=ORIENTED_EDGE('',*,*,#38306,.T.);
#51462=ORIENTED_EDGE('',*,*,#38307,.F.);
#51463=ORIENTED_EDGE('',*,*,#38308,.T.);
#51464=ORIENTED_EDGE('',*,*,#38309,.F.);
#51465=ORIENTED_EDGE('',*,*,#38310,.T.);
#51466=ORIENTED_EDGE('',*,*,#38311,.F.);
#51467=ORIENTED_EDGE('',*,*,#38312,.T.);
#51468=ORIENTED_EDGE('',*,*,#38313,.F.);
#51469=ORIENTED_EDGE('',*,*,#38314,.T.);
#51470=ORIENTED_EDGE('',*,*,#38315,.F.);
#51471=ORIENTED_EDGE('',*,*,#38316,.T.);
#51472=ORIENTED_EDGE('',*,*,#38317,.F.);
#51473=ORIENTED_EDGE('',*,*,#38318,.T.);
#51474=ORIENTED_EDGE('',*,*,#38319,.F.);
#51475=ORIENTED_EDGE('',*,*,#38320,.T.);
#51476=ORIENTED_EDGE('',*,*,#38321,.F.);
#51477=ORIENTED_EDGE('',*,*,#38322,.F.);
#51478=ORIENTED_EDGE('',*,*,#38323,.F.);
#51479=ORIENTED_EDGE('',*,*,#38324,.T.);
#51480=ORIENTED_EDGE('',*,*,#38325,.F.);
#51481=ORIENTED_EDGE('',*,*,#38326,.T.);
#51482=ORIENTED_EDGE('',*,*,#38327,.F.);
#51483=ORIENTED_EDGE('',*,*,#38328,.F.);
#51484=ORIENTED_EDGE('',*,*,#38329,.T.);
#51485=ORIENTED_EDGE('',*,*,#38330,.T.);
#51486=ORIENTED_EDGE('',*,*,#38331,.F.);
#51487=ORIENTED_EDGE('',*,*,#38332,.T.);
#51488=ORIENTED_EDGE('',*,*,#38333,.F.);
#51489=ORIENTED_EDGE('',*,*,#38334,.T.);
#51490=ORIENTED_EDGE('',*,*,#38335,.F.);
#51491=ORIENTED_EDGE('',*,*,#38336,.T.);
#51492=ORIENTED_EDGE('',*,*,#38337,.F.);
#51493=ORIENTED_EDGE('',*,*,#38338,.T.);
#51494=ORIENTED_EDGE('',*,*,#38339,.F.);
#51495=ORIENTED_EDGE('',*,*,#38340,.T.);
#51496=ORIENTED_EDGE('',*,*,#38341,.F.);
#51497=ORIENTED_EDGE('',*,*,#38342,.T.);
#51498=ORIENTED_EDGE('',*,*,#38343,.F.);
#51499=ORIENTED_EDGE('',*,*,#38344,.T.);
#51500=ORIENTED_EDGE('',*,*,#38345,.F.);
#51501=ORIENTED_EDGE('',*,*,#38346,.T.);
#51502=ORIENTED_EDGE('',*,*,#38347,.F.);
#51503=ORIENTED_EDGE('',*,*,#38348,.T.);
#51504=ORIENTED_EDGE('',*,*,#38349,.F.);
#51505=ORIENTED_EDGE('',*,*,#38350,.T.);
#51506=ORIENTED_EDGE('',*,*,#38351,.F.);
#51507=ORIENTED_EDGE('',*,*,#38352,.T.);
#51508=ORIENTED_EDGE('',*,*,#38353,.F.);
#51509=ORIENTED_EDGE('',*,*,#38354,.F.);
#51510=ORIENTED_EDGE('',*,*,#38355,.T.);
#51511=ORIENTED_EDGE('',*,*,#38356,.F.);
#51512=ORIENTED_EDGE('',*,*,#38357,.T.);
#51513=ORIENTED_EDGE('',*,*,#38358,.F.);
#51514=ORIENTED_EDGE('',*,*,#38359,.T.);
#51515=ORIENTED_EDGE('',*,*,#38360,.F.);
#51516=ORIENTED_EDGE('',*,*,#38361,.T.);
#51517=ORIENTED_EDGE('',*,*,#38362,.F.);
#51518=ORIENTED_EDGE('',*,*,#38363,.T.);
#51519=ORIENTED_EDGE('',*,*,#38364,.F.);
#51520=ORIENTED_EDGE('',*,*,#38365,.T.);
#51521=ORIENTED_EDGE('',*,*,#38366,.F.);
#51522=ORIENTED_EDGE('',*,*,#38367,.T.);
#51523=ORIENTED_EDGE('',*,*,#38368,.F.);
#51524=ORIENTED_EDGE('',*,*,#38369,.T.);
#51525=ORIENTED_EDGE('',*,*,#38370,.F.);
#51526=ORIENTED_EDGE('',*,*,#38371,.T.);
#51527=ORIENTED_EDGE('',*,*,#38372,.F.);
#51528=ORIENTED_EDGE('',*,*,#38373,.T.);
#51529=ORIENTED_EDGE('',*,*,#38374,.F.);
#51530=ORIENTED_EDGE('',*,*,#38375,.T.);
#51531=ORIENTED_EDGE('',*,*,#38376,.F.);
#51532=ORIENTED_EDGE('',*,*,#38377,.T.);
#51533=ORIENTED_EDGE('',*,*,#38378,.F.);
#51534=ORIENTED_EDGE('',*,*,#38379,.T.);
#51535=ORIENTED_EDGE('',*,*,#38380,.F.);
#51536=ORIENTED_EDGE('',*,*,#38381,.T.);
#51537=ORIENTED_EDGE('',*,*,#38382,.F.);
#51538=ORIENTED_EDGE('',*,*,#38383,.T.);
#51539=ORIENTED_EDGE('',*,*,#38384,.F.);
#51540=ORIENTED_EDGE('',*,*,#38385,.T.);
#51541=ORIENTED_EDGE('',*,*,#38386,.F.);
#51542=ORIENTED_EDGE('',*,*,#38387,.T.);
#51543=ORIENTED_EDGE('',*,*,#38388,.F.);
#51544=ORIENTED_EDGE('',*,*,#38389,.T.);
#51545=ORIENTED_EDGE('',*,*,#38390,.F.);
#51546=ORIENTED_EDGE('',*,*,#38391,.T.);
#51547=ORIENTED_EDGE('',*,*,#38392,.F.);
#51548=ORIENTED_EDGE('',*,*,#38393,.T.);
#51549=ORIENTED_EDGE('',*,*,#38394,.F.);
#51550=ORIENTED_EDGE('',*,*,#38395,.T.);
#51551=ORIENTED_EDGE('',*,*,#38396,.F.);
#51552=ORIENTED_EDGE('',*,*,#38397,.T.);
#51553=ORIENTED_EDGE('',*,*,#38398,.F.);
#51554=ORIENTED_EDGE('',*,*,#38399,.T.);
#51555=ORIENTED_EDGE('',*,*,#38400,.F.);
#51556=ORIENTED_EDGE('',*,*,#38401,.T.);
#51557=ORIENTED_EDGE('',*,*,#38402,.F.);
#51558=ORIENTED_EDGE('',*,*,#38403,.T.);
#51559=ORIENTED_EDGE('',*,*,#38404,.F.);
#51560=ORIENTED_EDGE('',*,*,#38405,.T.);
#51561=ORIENTED_EDGE('',*,*,#38406,.F.);
#51562=ORIENTED_EDGE('',*,*,#38407,.T.);
#51563=ORIENTED_EDGE('',*,*,#38408,.F.);
#51564=ORIENTED_EDGE('',*,*,#38409,.T.);
#51565=ORIENTED_EDGE('',*,*,#38410,.F.);
#51566=ORIENTED_EDGE('',*,*,#38411,.T.);
#51567=ORIENTED_EDGE('',*,*,#38412,.F.);
#51568=ORIENTED_EDGE('',*,*,#38413,.T.);
#51569=ORIENTED_EDGE('',*,*,#38414,.F.);
#51570=ORIENTED_EDGE('',*,*,#38415,.T.);
#51571=ORIENTED_EDGE('',*,*,#38416,.F.);
#51572=ORIENTED_EDGE('',*,*,#38417,.T.);
#51573=ORIENTED_EDGE('',*,*,#38418,.F.);
#51574=ORIENTED_EDGE('',*,*,#38419,.T.);
#51575=ORIENTED_EDGE('',*,*,#38420,.F.);
#51576=ORIENTED_EDGE('',*,*,#38421,.T.);
#51577=ORIENTED_EDGE('',*,*,#38422,.F.);
#51578=ORIENTED_EDGE('',*,*,#38423,.T.);
#51579=ORIENTED_EDGE('',*,*,#38424,.F.);
#51580=ORIENTED_EDGE('',*,*,#38425,.T.);
#51581=ORIENTED_EDGE('',*,*,#38426,.F.);
#51582=ORIENTED_EDGE('',*,*,#38427,.T.);
#51583=ORIENTED_EDGE('',*,*,#38428,.F.);
#51584=ORIENTED_EDGE('',*,*,#38429,.T.);
#51585=ORIENTED_EDGE('',*,*,#38430,.F.);
#51586=ORIENTED_EDGE('',*,*,#38431,.T.);
#51587=ORIENTED_EDGE('',*,*,#38432,.F.);
#51588=ORIENTED_EDGE('',*,*,#38433,.T.);
#51589=ORIENTED_EDGE('',*,*,#38434,.F.);
#51590=ORIENTED_EDGE('',*,*,#38435,.T.);
#51591=ORIENTED_EDGE('',*,*,#38436,.F.);
#51592=ORIENTED_EDGE('',*,*,#38437,.T.);
#51593=ORIENTED_EDGE('',*,*,#38438,.F.);
#51594=ORIENTED_EDGE('',*,*,#38439,.T.);
#51595=ORIENTED_EDGE('',*,*,#38440,.F.);
#51596=ORIENTED_EDGE('',*,*,#38441,.T.);
#51597=ORIENTED_EDGE('',*,*,#38442,.F.);
#51598=ORIENTED_EDGE('',*,*,#38443,.T.);
#51599=ORIENTED_EDGE('',*,*,#38444,.F.);
#51600=ORIENTED_EDGE('',*,*,#38445,.T.);
#51601=ORIENTED_EDGE('',*,*,#38446,.F.);
#51602=ORIENTED_EDGE('',*,*,#38447,.T.);
#51603=ORIENTED_EDGE('',*,*,#38448,.F.);
#51604=ORIENTED_EDGE('',*,*,#38449,.T.);
#51605=ORIENTED_EDGE('',*,*,#38450,.F.);
#51606=ORIENTED_EDGE('',*,*,#38451,.T.);
#51607=ORIENTED_EDGE('',*,*,#38452,.F.);
#51608=ORIENTED_EDGE('',*,*,#38453,.T.);
#51609=ORIENTED_EDGE('',*,*,#38454,.F.);
#51610=ORIENTED_EDGE('',*,*,#38455,.T.);
#51611=ORIENTED_EDGE('',*,*,#38456,.F.);
#51612=ORIENTED_EDGE('',*,*,#38457,.T.);
#51613=ORIENTED_EDGE('',*,*,#38458,.F.);
#51614=ORIENTED_EDGE('',*,*,#38459,.F.);
#51615=ORIENTED_EDGE('',*,*,#38460,.T.);
#51616=ORIENTED_EDGE('',*,*,#38461,.F.);
#51617=ORIENTED_EDGE('',*,*,#38462,.T.);
#51618=ORIENTED_EDGE('',*,*,#38463,.T.);
#51619=ORIENTED_EDGE('',*,*,#38464,.F.);
#51620=ORIENTED_EDGE('',*,*,#38465,.T.);
#51621=ORIENTED_EDGE('',*,*,#38466,.F.);
#51622=ORIENTED_EDGE('',*,*,#38467,.T.);
#51623=ORIENTED_EDGE('',*,*,#38468,.F.);
#51624=ORIENTED_EDGE('',*,*,#38469,.F.);
#51625=ORIENTED_EDGE('',*,*,#38470,.T.);
#51626=ORIENTED_EDGE('',*,*,#38471,.F.);
#51627=ORIENTED_EDGE('',*,*,#38472,.F.);
#51628=ORIENTED_EDGE('',*,*,#38473,.T.);
#51629=ORIENTED_EDGE('',*,*,#38474,.F.);
#51630=ORIENTED_EDGE('',*,*,#38475,.T.);
#51631=ORIENTED_EDGE('',*,*,#38476,.F.);
#51632=ORIENTED_EDGE('',*,*,#38477,.F.);
#51633=ORIENTED_EDGE('',*,*,#38478,.T.);
#51634=ORIENTED_EDGE('',*,*,#38479,.F.);
#51635=ORIENTED_EDGE('',*,*,#38480,.F.);
#51636=ORIENTED_EDGE('',*,*,#38481,.T.);
#51637=ORIENTED_EDGE('',*,*,#38482,.F.);
#51638=ORIENTED_EDGE('',*,*,#38483,.T.);
#51639=ORIENTED_EDGE('',*,*,#38484,.F.);
#51640=ORIENTED_EDGE('',*,*,#38485,.F.);
#51641=ORIENTED_EDGE('',*,*,#38486,.T.);
#51642=ORIENTED_EDGE('',*,*,#38487,.F.);
#51643=ORIENTED_EDGE('',*,*,#38488,.F.);
#51644=ORIENTED_EDGE('',*,*,#38489,.T.);
#51645=ORIENTED_EDGE('',*,*,#38490,.F.);
#51646=ORIENTED_EDGE('',*,*,#38491,.T.);
#51647=ORIENTED_EDGE('',*,*,#38492,.F.);
#51648=ORIENTED_EDGE('',*,*,#38493,.F.);
#51649=ORIENTED_EDGE('',*,*,#38494,.T.);
#51650=ORIENTED_EDGE('',*,*,#38495,.F.);
#51651=ORIENTED_EDGE('',*,*,#38496,.F.);
#51652=ORIENTED_EDGE('',*,*,#38497,.T.);
#51653=ORIENTED_EDGE('',*,*,#38498,.F.);
#51654=ORIENTED_EDGE('',*,*,#38499,.T.);
#51655=ORIENTED_EDGE('',*,*,#38500,.F.);
#51656=ORIENTED_EDGE('',*,*,#38501,.F.);
#51657=ORIENTED_EDGE('',*,*,#38502,.T.);
#51658=ORIENTED_EDGE('',*,*,#38503,.F.);
#51659=ORIENTED_EDGE('',*,*,#38504,.F.);
#51660=ORIENTED_EDGE('',*,*,#38505,.T.);
#51661=ORIENTED_EDGE('',*,*,#38506,.F.);
#51662=ORIENTED_EDGE('',*,*,#38507,.T.);
#51663=ORIENTED_EDGE('',*,*,#38508,.F.);
#51664=ORIENTED_EDGE('',*,*,#38509,.F.);
#51665=ORIENTED_EDGE('',*,*,#38510,.T.);
#51666=ORIENTED_EDGE('',*,*,#38511,.F.);
#51667=ORIENTED_EDGE('',*,*,#38512,.F.);
#51668=ORIENTED_EDGE('',*,*,#38513,.T.);
#51669=ORIENTED_EDGE('',*,*,#38514,.F.);
#51670=ORIENTED_EDGE('',*,*,#38515,.T.);
#51671=ORIENTED_EDGE('',*,*,#38516,.F.);
#51672=ORIENTED_EDGE('',*,*,#38517,.F.);
#51673=ORIENTED_EDGE('',*,*,#38518,.T.);
#51674=ORIENTED_EDGE('',*,*,#38519,.F.);
#51675=ORIENTED_EDGE('',*,*,#38520,.F.);
#51676=ORIENTED_EDGE('',*,*,#38521,.T.);
#51677=ORIENTED_EDGE('',*,*,#38522,.F.);
#51678=ORIENTED_EDGE('',*,*,#38523,.T.);
#51679=ORIENTED_EDGE('',*,*,#38524,.F.);
#51680=ORIENTED_EDGE('',*,*,#38525,.F.);
#51681=ORIENTED_EDGE('',*,*,#38526,.T.);
#51682=ORIENTED_EDGE('',*,*,#38527,.F.);
#51683=ORIENTED_EDGE('',*,*,#38528,.F.);
#51684=ORIENTED_EDGE('',*,*,#38529,.T.);
#51685=ORIENTED_EDGE('',*,*,#38530,.F.);
#51686=ORIENTED_EDGE('',*,*,#38531,.T.);
#51687=ORIENTED_EDGE('',*,*,#38532,.F.);
#51688=ORIENTED_EDGE('',*,*,#38533,.F.);
#51689=ORIENTED_EDGE('',*,*,#38534,.T.);
#51690=ORIENTED_EDGE('',*,*,#38535,.F.);
#51691=ORIENTED_EDGE('',*,*,#38536,.F.);
#51692=ORIENTED_EDGE('',*,*,#38537,.T.);
#51693=ORIENTED_EDGE('',*,*,#38538,.F.);
#51694=ORIENTED_EDGE('',*,*,#38539,.T.);
#51695=ORIENTED_EDGE('',*,*,#38540,.F.);
#51696=ORIENTED_EDGE('',*,*,#38541,.F.);
#51697=ORIENTED_EDGE('',*,*,#38542,.T.);
#51698=ORIENTED_EDGE('',*,*,#38543,.F.);
#51699=ORIENTED_EDGE('',*,*,#38544,.F.);
#51700=ORIENTED_EDGE('',*,*,#38545,.T.);
#51701=ORIENTED_EDGE('',*,*,#38546,.F.);
#51702=ORIENTED_EDGE('',*,*,#38547,.T.);
#51703=ORIENTED_EDGE('',*,*,#38548,.F.);
#51704=ORIENTED_EDGE('',*,*,#38549,.T.);
#51705=ORIENTED_EDGE('',*,*,#38550,.F.);
#51706=ORIENTED_EDGE('',*,*,#38551,.T.);
#51707=ORIENTED_EDGE('',*,*,#38552,.F.);
#51708=ORIENTED_EDGE('',*,*,#38553,.T.);
#51709=ORIENTED_EDGE('',*,*,#38554,.F.);
#51710=ORIENTED_EDGE('',*,*,#38555,.T.);
#51711=ORIENTED_EDGE('',*,*,#38556,.F.);
#51712=ORIENTED_EDGE('',*,*,#38557,.T.);
#51713=ORIENTED_EDGE('',*,*,#38558,.F.);
#51714=ORIENTED_EDGE('',*,*,#38559,.T.);
#51715=ORIENTED_EDGE('',*,*,#38560,.F.);
#51716=ORIENTED_EDGE('',*,*,#38561,.T.);
#51717=ORIENTED_EDGE('',*,*,#38562,.F.);
#51718=ORIENTED_EDGE('',*,*,#38563,.T.);
#51719=ORIENTED_EDGE('',*,*,#38564,.F.);
#51720=ORIENTED_EDGE('',*,*,#38565,.T.);
#51721=ORIENTED_EDGE('',*,*,#38566,.F.);
#51722=ORIENTED_EDGE('',*,*,#38567,.T.);
#51723=ORIENTED_EDGE('',*,*,#38568,.F.);
#51724=ORIENTED_EDGE('',*,*,#38569,.T.);
#51725=ORIENTED_EDGE('',*,*,#38570,.F.);
#51726=ORIENTED_EDGE('',*,*,#38571,.T.);
#51727=ORIENTED_EDGE('',*,*,#38572,.T.);
#51728=ORIENTED_EDGE('',*,*,#38573,.F.);
#51729=ORIENTED_EDGE('',*,*,#38574,.T.);
#51730=ORIENTED_EDGE('',*,*,#38575,.F.);
#51731=ORIENTED_EDGE('',*,*,#38576,.T.);
#51732=ORIENTED_EDGE('',*,*,#38577,.F.);
#51733=ORIENTED_EDGE('',*,*,#38578,.T.);
#51734=ORIENTED_EDGE('',*,*,#38579,.F.);
#51735=ORIENTED_EDGE('',*,*,#38580,.T.);
#51736=ORIENTED_EDGE('',*,*,#38581,.F.);
#51737=ORIENTED_EDGE('',*,*,#38582,.T.);
#51738=ORIENTED_EDGE('',*,*,#38583,.F.);
#51739=ORIENTED_EDGE('',*,*,#38584,.T.);
#51740=ORIENTED_EDGE('',*,*,#38585,.F.);
#51741=ORIENTED_EDGE('',*,*,#38586,.T.);
#51742=ORIENTED_EDGE('',*,*,#38587,.F.);
#51743=ORIENTED_EDGE('',*,*,#38588,.T.);
#51744=ORIENTED_EDGE('',*,*,#38589,.F.);
#51745=ORIENTED_EDGE('',*,*,#38590,.T.);
#51746=ORIENTED_EDGE('',*,*,#38591,.F.);
#51747=ORIENTED_EDGE('',*,*,#38592,.T.);
#51748=ORIENTED_EDGE('',*,*,#38593,.F.);
#51749=ORIENTED_EDGE('',*,*,#38594,.T.);
#51750=ORIENTED_EDGE('',*,*,#38595,.F.);
#51751=ORIENTED_EDGE('',*,*,#38596,.T.);
#51752=ORIENTED_EDGE('',*,*,#38597,.F.);
#51753=ORIENTED_EDGE('',*,*,#38598,.T.);
#51754=ORIENTED_EDGE('',*,*,#38599,.F.);
#51755=ORIENTED_EDGE('',*,*,#38600,.T.);
#51756=ORIENTED_EDGE('',*,*,#38601,.F.);
#51757=ORIENTED_EDGE('',*,*,#38602,.T.);
#51758=ORIENTED_EDGE('',*,*,#38603,.F.);
#51759=ORIENTED_EDGE('',*,*,#38604,.T.);
#51760=ORIENTED_EDGE('',*,*,#38605,.F.);
#51761=ORIENTED_EDGE('',*,*,#38606,.T.);
#51762=ORIENTED_EDGE('',*,*,#38607,.F.);
#51763=ORIENTED_EDGE('',*,*,#38608,.T.);
#51764=ORIENTED_EDGE('',*,*,#38609,.F.);
#51765=ORIENTED_EDGE('',*,*,#38610,.T.);
#51766=ORIENTED_EDGE('',*,*,#38611,.F.);
#51767=ORIENTED_EDGE('',*,*,#38612,.T.);
#51768=ORIENTED_EDGE('',*,*,#38613,.F.);
#51769=ORIENTED_EDGE('',*,*,#38614,.T.);
#51770=ORIENTED_EDGE('',*,*,#38615,.F.);
#51771=ORIENTED_EDGE('',*,*,#38616,.T.);
#51772=ORIENTED_EDGE('',*,*,#38617,.F.);
#51773=ORIENTED_EDGE('',*,*,#38618,.T.);
#51774=ORIENTED_EDGE('',*,*,#38619,.F.);
#51775=ORIENTED_EDGE('',*,*,#38620,.T.);
#51776=ORIENTED_EDGE('',*,*,#38621,.F.);
#51777=ORIENTED_EDGE('',*,*,#38622,.T.);
#51778=ORIENTED_EDGE('',*,*,#38623,.F.);
#51779=ORIENTED_EDGE('',*,*,#38624,.T.);
#51780=ORIENTED_EDGE('',*,*,#38625,.F.);
#51781=ORIENTED_EDGE('',*,*,#38626,.T.);
#51782=ORIENTED_EDGE('',*,*,#38627,.F.);
#51783=ORIENTED_EDGE('',*,*,#38628,.T.);
#51784=ORIENTED_EDGE('',*,*,#38629,.F.);
#51785=ORIENTED_EDGE('',*,*,#38630,.T.);
#51786=ORIENTED_EDGE('',*,*,#38631,.F.);
#51787=ORIENTED_EDGE('',*,*,#38632,.T.);
#51788=ORIENTED_EDGE('',*,*,#38633,.F.);
#51789=ORIENTED_EDGE('',*,*,#38634,.T.);
#51790=ORIENTED_EDGE('',*,*,#38635,.F.);
#51791=ORIENTED_EDGE('',*,*,#38636,.T.);
#51792=ORIENTED_EDGE('',*,*,#38637,.F.);
#51793=ORIENTED_EDGE('',*,*,#38638,.T.);
#51794=ORIENTED_EDGE('',*,*,#38639,.F.);
#51795=ORIENTED_EDGE('',*,*,#38640,.T.);
#51796=ORIENTED_EDGE('',*,*,#38641,.F.);
#51797=ORIENTED_EDGE('',*,*,#38642,.T.);
#51798=ORIENTED_EDGE('',*,*,#38643,.F.);
#51799=ORIENTED_EDGE('',*,*,#38644,.T.);
#51800=ORIENTED_EDGE('',*,*,#38645,.F.);
#51801=ORIENTED_EDGE('',*,*,#38646,.T.);
#51802=ORIENTED_EDGE('',*,*,#38647,.F.);
#51803=ORIENTED_EDGE('',*,*,#38648,.T.);
#51804=ORIENTED_EDGE('',*,*,#38649,.F.);
#51805=ORIENTED_EDGE('',*,*,#38650,.T.);
#51806=ORIENTED_EDGE('',*,*,#38651,.F.);
#51807=ORIENTED_EDGE('',*,*,#38652,.T.);
#51808=ORIENTED_EDGE('',*,*,#38653,.F.);
#51809=ORIENTED_EDGE('',*,*,#38654,.T.);
#51810=ORIENTED_EDGE('',*,*,#38655,.F.);
#51811=ORIENTED_EDGE('',*,*,#38656,.T.);
#51812=ORIENTED_EDGE('',*,*,#38657,.F.);
#51813=ORIENTED_EDGE('',*,*,#38658,.T.);
#51814=ORIENTED_EDGE('',*,*,#38659,.F.);
#51815=ORIENTED_EDGE('',*,*,#38660,.T.);
#51816=ORIENTED_EDGE('',*,*,#38661,.F.);
#51817=ORIENTED_EDGE('',*,*,#38662,.T.);
#51818=ORIENTED_EDGE('',*,*,#38663,.F.);
#51819=ORIENTED_EDGE('',*,*,#38664,.T.);
#51820=ORIENTED_EDGE('',*,*,#38665,.F.);
#51821=ORIENTED_EDGE('',*,*,#38666,.T.);
#51822=ORIENTED_EDGE('',*,*,#38667,.F.);
#51823=ORIENTED_EDGE('',*,*,#38668,.T.);
#51824=ORIENTED_EDGE('',*,*,#38669,.F.);
#51825=ORIENTED_EDGE('',*,*,#38670,.T.);
#51826=ORIENTED_EDGE('',*,*,#38671,.F.);
#51827=ORIENTED_EDGE('',*,*,#38672,.T.);
#51828=ORIENTED_EDGE('',*,*,#38673,.F.);
#51829=ORIENTED_EDGE('',*,*,#38674,.T.);
#51830=ORIENTED_EDGE('',*,*,#38675,.F.);
#51831=ORIENTED_EDGE('',*,*,#38676,.F.);
#51832=ORIENTED_EDGE('',*,*,#38677,.F.);
#51833=ORIENTED_EDGE('',*,*,#38678,.T.);
#51834=ORIENTED_EDGE('',*,*,#38679,.F.);
#51835=ORIENTED_EDGE('',*,*,#38680,.T.);
#51836=ORIENTED_EDGE('',*,*,#38681,.F.);
#51837=ORIENTED_EDGE('',*,*,#38682,.F.);
#51838=ORIENTED_EDGE('',*,*,#38683,.T.);
#51839=ORIENTED_EDGE('',*,*,#38684,.T.);
#51840=ORIENTED_EDGE('',*,*,#38685,.F.);
#51841=ORIENTED_EDGE('',*,*,#38686,.T.);
#51842=ORIENTED_EDGE('',*,*,#38687,.F.);
#51843=ORIENTED_EDGE('',*,*,#38688,.T.);
#51844=ORIENTED_EDGE('',*,*,#38689,.F.);
#51845=ORIENTED_EDGE('',*,*,#38690,.T.);
#51846=ORIENTED_EDGE('',*,*,#38691,.F.);
#51847=ORIENTED_EDGE('',*,*,#38692,.T.);
#51848=ORIENTED_EDGE('',*,*,#38693,.F.);
#51849=ORIENTED_EDGE('',*,*,#38694,.T.);
#51850=ORIENTED_EDGE('',*,*,#38695,.F.);
#51851=ORIENTED_EDGE('',*,*,#38696,.T.);
#51852=ORIENTED_EDGE('',*,*,#38697,.F.);
#51853=ORIENTED_EDGE('',*,*,#38698,.T.);
#51854=ORIENTED_EDGE('',*,*,#38699,.F.);
#51855=ORIENTED_EDGE('',*,*,#38700,.T.);
#51856=ORIENTED_EDGE('',*,*,#38701,.F.);
#51857=ORIENTED_EDGE('',*,*,#38702,.T.);
#51858=ORIENTED_EDGE('',*,*,#38703,.F.);
#51859=ORIENTED_EDGE('',*,*,#38704,.T.);
#51860=ORIENTED_EDGE('',*,*,#38705,.F.);
#51861=ORIENTED_EDGE('',*,*,#38706,.T.);
#51862=ORIENTED_EDGE('',*,*,#38707,.F.);
#51863=ORIENTED_EDGE('',*,*,#38708,.F.);
#51864=ORIENTED_EDGE('',*,*,#38709,.T.);
#51865=ORIENTED_EDGE('',*,*,#38710,.F.);
#51866=ORIENTED_EDGE('',*,*,#38711,.T.);
#51867=ORIENTED_EDGE('',*,*,#38712,.F.);
#51868=ORIENTED_EDGE('',*,*,#38713,.T.);
#51869=ORIENTED_EDGE('',*,*,#38714,.F.);
#51870=ORIENTED_EDGE('',*,*,#38715,.T.);
#51871=ORIENTED_EDGE('',*,*,#38716,.F.);
#51872=ORIENTED_EDGE('',*,*,#38717,.T.);
#51873=ORIENTED_EDGE('',*,*,#38718,.F.);
#51874=ORIENTED_EDGE('',*,*,#38719,.T.);
#51875=ORIENTED_EDGE('',*,*,#38720,.F.);
#51876=ORIENTED_EDGE('',*,*,#38721,.T.);
#51877=ORIENTED_EDGE('',*,*,#38722,.F.);
#51878=ORIENTED_EDGE('',*,*,#38723,.T.);
#51879=ORIENTED_EDGE('',*,*,#38724,.F.);
#51880=ORIENTED_EDGE('',*,*,#38725,.T.);
#51881=ORIENTED_EDGE('',*,*,#38726,.F.);
#51882=ORIENTED_EDGE('',*,*,#38727,.T.);
#51883=ORIENTED_EDGE('',*,*,#38728,.F.);
#51884=ORIENTED_EDGE('',*,*,#38729,.T.);
#51885=ORIENTED_EDGE('',*,*,#38730,.F.);
#51886=ORIENTED_EDGE('',*,*,#38731,.T.);
#51887=ORIENTED_EDGE('',*,*,#38732,.F.);
#51888=ORIENTED_EDGE('',*,*,#38733,.T.);
#51889=ORIENTED_EDGE('',*,*,#38734,.F.);
#51890=ORIENTED_EDGE('',*,*,#38735,.T.);
#51891=ORIENTED_EDGE('',*,*,#38736,.F.);
#51892=ORIENTED_EDGE('',*,*,#38737,.T.);
#51893=ORIENTED_EDGE('',*,*,#38738,.F.);
#51894=ORIENTED_EDGE('',*,*,#38739,.T.);
#51895=ORIENTED_EDGE('',*,*,#38740,.F.);
#51896=ORIENTED_EDGE('',*,*,#38741,.T.);
#51897=ORIENTED_EDGE('',*,*,#38742,.F.);
#51898=ORIENTED_EDGE('',*,*,#38743,.T.);
#51899=ORIENTED_EDGE('',*,*,#38744,.F.);
#51900=ORIENTED_EDGE('',*,*,#38745,.T.);
#51901=ORIENTED_EDGE('',*,*,#38746,.F.);
#51902=ORIENTED_EDGE('',*,*,#38747,.T.);
#51903=ORIENTED_EDGE('',*,*,#38748,.F.);
#51904=ORIENTED_EDGE('',*,*,#38749,.T.);
#51905=ORIENTED_EDGE('',*,*,#38750,.F.);
#51906=ORIENTED_EDGE('',*,*,#38751,.T.);
#51907=ORIENTED_EDGE('',*,*,#38752,.F.);
#51908=ORIENTED_EDGE('',*,*,#38753,.T.);
#51909=ORIENTED_EDGE('',*,*,#38754,.F.);
#51910=ORIENTED_EDGE('',*,*,#38755,.T.);
#51911=ORIENTED_EDGE('',*,*,#38756,.F.);
#51912=ORIENTED_EDGE('',*,*,#38757,.T.);
#51913=ORIENTED_EDGE('',*,*,#38758,.F.);
#51914=ORIENTED_EDGE('',*,*,#38759,.T.);
#51915=ORIENTED_EDGE('',*,*,#38760,.F.);
#51916=ORIENTED_EDGE('',*,*,#38761,.T.);
#51917=ORIENTED_EDGE('',*,*,#38762,.F.);
#51918=ORIENTED_EDGE('',*,*,#38763,.T.);
#51919=ORIENTED_EDGE('',*,*,#38764,.F.);
#51920=ORIENTED_EDGE('',*,*,#38765,.T.);
#51921=ORIENTED_EDGE('',*,*,#38766,.F.);
#51922=ORIENTED_EDGE('',*,*,#38767,.T.);
#51923=ORIENTED_EDGE('',*,*,#38768,.F.);
#51924=ORIENTED_EDGE('',*,*,#38769,.T.);
#51925=ORIENTED_EDGE('',*,*,#38770,.F.);
#51926=ORIENTED_EDGE('',*,*,#38771,.T.);
#51927=ORIENTED_EDGE('',*,*,#38772,.F.);
#51928=ORIENTED_EDGE('',*,*,#38773,.T.);
#51929=ORIENTED_EDGE('',*,*,#38774,.F.);
#51930=ORIENTED_EDGE('',*,*,#38775,.T.);
#51931=ORIENTED_EDGE('',*,*,#38776,.F.);
#51932=ORIENTED_EDGE('',*,*,#38777,.T.);
#51933=ORIENTED_EDGE('',*,*,#38778,.F.);
#51934=ORIENTED_EDGE('',*,*,#38779,.T.);
#51935=ORIENTED_EDGE('',*,*,#38780,.F.);
#51936=ORIENTED_EDGE('',*,*,#38781,.T.);
#51937=ORIENTED_EDGE('',*,*,#38782,.F.);
#51938=ORIENTED_EDGE('',*,*,#38783,.T.);
#51939=ORIENTED_EDGE('',*,*,#38784,.F.);
#51940=ORIENTED_EDGE('',*,*,#38785,.T.);
#51941=ORIENTED_EDGE('',*,*,#38786,.F.);
#51942=ORIENTED_EDGE('',*,*,#38787,.T.);
#51943=ORIENTED_EDGE('',*,*,#38788,.F.);
#51944=ORIENTED_EDGE('',*,*,#38789,.T.);
#51945=ORIENTED_EDGE('',*,*,#38790,.F.);
#51946=ORIENTED_EDGE('',*,*,#38791,.T.);
#51947=ORIENTED_EDGE('',*,*,#38792,.F.);
#51948=ORIENTED_EDGE('',*,*,#38793,.T.);
#51949=ORIENTED_EDGE('',*,*,#38794,.F.);
#51950=ORIENTED_EDGE('',*,*,#38795,.T.);
#51951=ORIENTED_EDGE('',*,*,#38796,.F.);
#51952=ORIENTED_EDGE('',*,*,#38797,.T.);
#51953=ORIENTED_EDGE('',*,*,#38798,.F.);
#51954=ORIENTED_EDGE('',*,*,#38799,.T.);
#51955=ORIENTED_EDGE('',*,*,#38800,.F.);
#51956=ORIENTED_EDGE('',*,*,#38801,.T.);
#51957=ORIENTED_EDGE('',*,*,#38802,.F.);
#51958=ORIENTED_EDGE('',*,*,#38803,.T.);
#51959=ORIENTED_EDGE('',*,*,#38804,.F.);
#51960=ORIENTED_EDGE('',*,*,#38805,.T.);
#51961=ORIENTED_EDGE('',*,*,#38806,.F.);
#51962=ORIENTED_EDGE('',*,*,#38807,.T.);
#51963=ORIENTED_EDGE('',*,*,#38808,.F.);
#51964=ORIENTED_EDGE('',*,*,#38809,.T.);
#51965=ORIENTED_EDGE('',*,*,#38810,.F.);
#51966=ORIENTED_EDGE('',*,*,#38811,.T.);
#51967=ORIENTED_EDGE('',*,*,#38812,.F.);
#51968=ORIENTED_EDGE('',*,*,#38813,.F.);
#51969=ORIENTED_EDGE('',*,*,#38814,.T.);
#51970=ORIENTED_EDGE('',*,*,#38815,.F.);
#51971=ORIENTED_EDGE('',*,*,#38816,.F.);
#51972=ORIENTED_EDGE('',*,*,#38817,.T.);
#51973=ORIENTED_EDGE('',*,*,#38818,.F.);
#51974=ORIENTED_EDGE('',*,*,#38819,.T.);
#51975=ORIENTED_EDGE('',*,*,#38820,.F.);
#51976=ORIENTED_EDGE('',*,*,#38821,.F.);
#51977=ORIENTED_EDGE('',*,*,#38822,.T.);
#51978=ORIENTED_EDGE('',*,*,#38823,.F.);
#51979=ORIENTED_EDGE('',*,*,#38824,.F.);
#51980=ORIENTED_EDGE('',*,*,#38825,.T.);
#51981=ORIENTED_EDGE('',*,*,#38826,.F.);
#51982=ORIENTED_EDGE('',*,*,#38827,.T.);
#51983=ORIENTED_EDGE('',*,*,#38828,.F.);
#51984=ORIENTED_EDGE('',*,*,#38829,.F.);
#51985=ORIENTED_EDGE('',*,*,#38830,.T.);
#51986=ORIENTED_EDGE('',*,*,#38831,.F.);
#51987=ORIENTED_EDGE('',*,*,#38832,.F.);
#51988=ORIENTED_EDGE('',*,*,#38833,.T.);
#51989=ORIENTED_EDGE('',*,*,#38834,.F.);
#51990=ORIENTED_EDGE('',*,*,#38835,.T.);
#51991=ORIENTED_EDGE('',*,*,#38836,.F.);
#51992=ORIENTED_EDGE('',*,*,#38837,.F.);
#51993=ORIENTED_EDGE('',*,*,#38838,.T.);
#51994=ORIENTED_EDGE('',*,*,#38839,.F.);
#51995=ORIENTED_EDGE('',*,*,#38840,.F.);
#51996=ORIENTED_EDGE('',*,*,#38841,.T.);
#51997=ORIENTED_EDGE('',*,*,#38842,.F.);
#51998=ORIENTED_EDGE('',*,*,#38843,.T.);
#51999=ORIENTED_EDGE('',*,*,#38844,.F.);
#52000=ORIENTED_EDGE('',*,*,#38845,.F.);
#52001=ORIENTED_EDGE('',*,*,#38846,.T.);
#52002=ORIENTED_EDGE('',*,*,#38847,.F.);
#52003=ORIENTED_EDGE('',*,*,#38848,.F.);
#52004=ORIENTED_EDGE('',*,*,#38849,.T.);
#52005=ORIENTED_EDGE('',*,*,#38850,.F.);
#52006=ORIENTED_EDGE('',*,*,#38851,.T.);
#52007=ORIENTED_EDGE('',*,*,#38852,.F.);
#52008=ORIENTED_EDGE('',*,*,#38853,.F.);
#52009=ORIENTED_EDGE('',*,*,#38854,.T.);
#52010=ORIENTED_EDGE('',*,*,#38855,.F.);
#52011=ORIENTED_EDGE('',*,*,#38856,.F.);
#52012=ORIENTED_EDGE('',*,*,#38857,.T.);
#52013=ORIENTED_EDGE('',*,*,#38858,.F.);
#52014=ORIENTED_EDGE('',*,*,#38859,.T.);
#52015=ORIENTED_EDGE('',*,*,#38860,.F.);
#52016=ORIENTED_EDGE('',*,*,#38861,.F.);
#52017=ORIENTED_EDGE('',*,*,#38862,.T.);
#52018=ORIENTED_EDGE('',*,*,#38863,.F.);
#52019=ORIENTED_EDGE('',*,*,#38864,.F.);
#52020=ORIENTED_EDGE('',*,*,#38865,.T.);
#52021=ORIENTED_EDGE('',*,*,#38866,.F.);
#52022=ORIENTED_EDGE('',*,*,#38867,.T.);
#52023=ORIENTED_EDGE('',*,*,#38868,.F.);
#52024=ORIENTED_EDGE('',*,*,#38869,.T.);
#52025=ORIENTED_EDGE('',*,*,#38870,.F.);
#52026=ORIENTED_EDGE('',*,*,#38871,.T.);
#52027=ORIENTED_EDGE('',*,*,#38872,.F.);
#52028=ORIENTED_EDGE('',*,*,#38873,.T.);
#52029=ORIENTED_EDGE('',*,*,#38874,.F.);
#52030=ORIENTED_EDGE('',*,*,#38875,.T.);
#52031=ORIENTED_EDGE('',*,*,#38876,.F.);
#52032=ORIENTED_EDGE('',*,*,#38877,.T.);
#52033=ORIENTED_EDGE('',*,*,#38878,.F.);
#52034=ORIENTED_EDGE('',*,*,#38879,.T.);
#52035=ORIENTED_EDGE('',*,*,#38880,.F.);
#52036=ORIENTED_EDGE('',*,*,#38881,.T.);
#52037=ORIENTED_EDGE('',*,*,#38882,.F.);
#52038=ORIENTED_EDGE('',*,*,#38883,.T.);
#52039=ORIENTED_EDGE('',*,*,#38884,.F.);
#52040=ORIENTED_EDGE('',*,*,#38885,.T.);
#52041=ORIENTED_EDGE('',*,*,#38886,.F.);
#52042=ORIENTED_EDGE('',*,*,#38887,.T.);
#52043=ORIENTED_EDGE('',*,*,#38888,.F.);
#52044=ORIENTED_EDGE('',*,*,#38889,.T.);
#52045=ORIENTED_EDGE('',*,*,#38890,.F.);
#52046=ORIENTED_EDGE('',*,*,#38891,.T.);
#52047=ORIENTED_EDGE('',*,*,#38892,.T.);
#52048=ORIENTED_EDGE('',*,*,#38893,.F.);
#52049=ORIENTED_EDGE('',*,*,#38894,.T.);
#52050=ORIENTED_EDGE('',*,*,#38895,.F.);
#52051=ORIENTED_EDGE('',*,*,#38896,.T.);
#52052=ORIENTED_EDGE('',*,*,#38897,.F.);
#52053=ORIENTED_EDGE('',*,*,#38898,.T.);
#52054=ORIENTED_EDGE('',*,*,#38899,.F.);
#52055=ORIENTED_EDGE('',*,*,#38900,.T.);
#52056=ORIENTED_EDGE('',*,*,#38901,.F.);
#52057=ORIENTED_EDGE('',*,*,#38902,.T.);
#52058=ORIENTED_EDGE('',*,*,#38903,.F.);
#52059=ORIENTED_EDGE('',*,*,#38904,.T.);
#52060=ORIENTED_EDGE('',*,*,#38905,.F.);
#52061=ORIENTED_EDGE('',*,*,#38906,.T.);
#52062=ORIENTED_EDGE('',*,*,#38907,.F.);
#52063=ORIENTED_EDGE('',*,*,#38908,.T.);
#52064=ORIENTED_EDGE('',*,*,#38909,.F.);
#52065=ORIENTED_EDGE('',*,*,#38910,.T.);
#52066=ORIENTED_EDGE('',*,*,#38911,.F.);
#52067=ORIENTED_EDGE('',*,*,#38912,.T.);
#52068=ORIENTED_EDGE('',*,*,#38913,.F.);
#52069=ORIENTED_EDGE('',*,*,#38914,.T.);
#52070=ORIENTED_EDGE('',*,*,#38915,.F.);
#52071=ORIENTED_EDGE('',*,*,#38916,.T.);
#52072=ORIENTED_EDGE('',*,*,#38917,.F.);
#52073=ORIENTED_EDGE('',*,*,#38918,.T.);
#52074=ORIENTED_EDGE('',*,*,#38919,.F.);
#52075=ORIENTED_EDGE('',*,*,#38920,.T.);
#52076=ORIENTED_EDGE('',*,*,#38921,.F.);
#52077=ORIENTED_EDGE('',*,*,#38922,.T.);
#52078=ORIENTED_EDGE('',*,*,#38923,.F.);
#52079=ORIENTED_EDGE('',*,*,#38924,.T.);
#52080=ORIENTED_EDGE('',*,*,#38925,.F.);
#52081=ORIENTED_EDGE('',*,*,#38926,.T.);
#52082=ORIENTED_EDGE('',*,*,#38927,.F.);
#52083=ORIENTED_EDGE('',*,*,#38928,.T.);
#52084=ORIENTED_EDGE('',*,*,#38929,.F.);
#52085=ORIENTED_EDGE('',*,*,#38930,.T.);
#52086=ORIENTED_EDGE('',*,*,#38931,.F.);
#52087=ORIENTED_EDGE('',*,*,#38932,.T.);
#52088=ORIENTED_EDGE('',*,*,#38933,.F.);
#52089=ORIENTED_EDGE('',*,*,#38934,.T.);
#52090=ORIENTED_EDGE('',*,*,#38935,.F.);
#52091=ORIENTED_EDGE('',*,*,#38936,.T.);
#52092=ORIENTED_EDGE('',*,*,#38937,.F.);
#52093=ORIENTED_EDGE('',*,*,#38938,.T.);
#52094=ORIENTED_EDGE('',*,*,#38939,.F.);
#52095=ORIENTED_EDGE('',*,*,#38940,.T.);
#52096=ORIENTED_EDGE('',*,*,#38941,.F.);
#52097=ORIENTED_EDGE('',*,*,#38942,.T.);
#52098=ORIENTED_EDGE('',*,*,#38943,.F.);
#52099=ORIENTED_EDGE('',*,*,#38944,.T.);
#52100=ORIENTED_EDGE('',*,*,#38945,.F.);
#52101=ORIENTED_EDGE('',*,*,#38946,.T.);
#52102=ORIENTED_EDGE('',*,*,#38947,.F.);
#52103=ORIENTED_EDGE('',*,*,#38948,.T.);
#52104=ORIENTED_EDGE('',*,*,#38949,.F.);
#52105=ORIENTED_EDGE('',*,*,#38950,.T.);
#52106=ORIENTED_EDGE('',*,*,#38951,.F.);
#52107=ORIENTED_EDGE('',*,*,#38952,.T.);
#52108=ORIENTED_EDGE('',*,*,#38953,.F.);
#52109=ORIENTED_EDGE('',*,*,#38954,.T.);
#52110=ORIENTED_EDGE('',*,*,#38955,.F.);
#52111=ORIENTED_EDGE('',*,*,#38956,.T.);
#52112=ORIENTED_EDGE('',*,*,#38957,.F.);
#52113=ORIENTED_EDGE('',*,*,#38958,.T.);
#52114=ORIENTED_EDGE('',*,*,#38959,.F.);
#52115=ORIENTED_EDGE('',*,*,#38960,.T.);
#52116=ORIENTED_EDGE('',*,*,#38961,.F.);
#52117=ORIENTED_EDGE('',*,*,#38962,.T.);
#52118=ORIENTED_EDGE('',*,*,#38963,.F.);
#52119=ORIENTED_EDGE('',*,*,#38964,.T.);
#52120=ORIENTED_EDGE('',*,*,#38965,.F.);
#52121=ORIENTED_EDGE('',*,*,#38966,.T.);
#52122=ORIENTED_EDGE('',*,*,#38967,.F.);
#52123=ORIENTED_EDGE('',*,*,#38968,.T.);
#52124=ORIENTED_EDGE('',*,*,#38969,.F.);
#52125=ORIENTED_EDGE('',*,*,#38970,.T.);
#52126=ORIENTED_EDGE('',*,*,#38971,.F.);
#52127=ORIENTED_EDGE('',*,*,#38972,.T.);
#52128=ORIENTED_EDGE('',*,*,#38973,.F.);
#52129=ORIENTED_EDGE('',*,*,#38974,.T.);
#52130=ORIENTED_EDGE('',*,*,#38975,.F.);
#52131=ORIENTED_EDGE('',*,*,#38976,.T.);
#52132=ORIENTED_EDGE('',*,*,#38977,.F.);
#52133=ORIENTED_EDGE('',*,*,#38978,.T.);
#52134=ORIENTED_EDGE('',*,*,#38979,.F.);
#52135=ORIENTED_EDGE('',*,*,#38980,.T.);
#52136=ORIENTED_EDGE('',*,*,#38981,.F.);
#52137=ORIENTED_EDGE('',*,*,#38982,.T.);
#52138=ORIENTED_EDGE('',*,*,#38983,.F.);
#52139=ORIENTED_EDGE('',*,*,#38984,.T.);
#52140=ORIENTED_EDGE('',*,*,#38985,.F.);
#52141=ORIENTED_EDGE('',*,*,#38986,.T.);
#52142=ORIENTED_EDGE('',*,*,#38987,.F.);
#52143=ORIENTED_EDGE('',*,*,#38988,.T.);
#52144=ORIENTED_EDGE('',*,*,#38989,.F.);
#52145=ORIENTED_EDGE('',*,*,#38990,.T.);
#52146=ORIENTED_EDGE('',*,*,#38991,.F.);
#52147=ORIENTED_EDGE('',*,*,#38992,.T.);
#52148=ORIENTED_EDGE('',*,*,#38993,.F.);
#52149=ORIENTED_EDGE('',*,*,#38994,.T.);
#52150=ORIENTED_EDGE('',*,*,#38995,.F.);
#52151=ORIENTED_EDGE('',*,*,#38996,.T.);
#52152=ORIENTED_EDGE('',*,*,#38997,.F.);
#52153=ORIENTED_EDGE('',*,*,#38998,.T.);
#52154=ORIENTED_EDGE('',*,*,#38999,.F.);
#52155=ORIENTED_EDGE('',*,*,#39000,.T.);
#52156=ORIENTED_EDGE('',*,*,#39001,.F.);
#52157=ORIENTED_EDGE('',*,*,#39002,.T.);
#52158=ORIENTED_EDGE('',*,*,#39003,.F.);
#52159=ORIENTED_EDGE('',*,*,#39004,.T.);
#52160=ORIENTED_EDGE('',*,*,#39005,.F.);
#52161=ORIENTED_EDGE('',*,*,#39006,.T.);
#52162=ORIENTED_EDGE('',*,*,#39007,.F.);
#52163=ORIENTED_EDGE('',*,*,#39008,.T.);
#52164=ORIENTED_EDGE('',*,*,#39009,.F.);
#52165=ORIENTED_EDGE('',*,*,#39010,.T.);
#52166=ORIENTED_EDGE('',*,*,#39011,.F.);
#52167=ORIENTED_EDGE('',*,*,#39012,.T.);
#52168=ORIENTED_EDGE('',*,*,#39013,.F.);
#52169=ORIENTED_EDGE('',*,*,#39014,.T.);
#52170=ORIENTED_EDGE('',*,*,#39015,.F.);
#52171=ORIENTED_EDGE('',*,*,#39016,.T.);
#52172=ORIENTED_EDGE('',*,*,#39017,.F.);
#52173=ORIENTED_EDGE('',*,*,#39018,.T.);
#52174=ORIENTED_EDGE('',*,*,#39019,.F.);
#52175=ORIENTED_EDGE('',*,*,#39020,.F.);
#52176=ORIENTED_EDGE('',*,*,#39021,.T.);
#52177=ORIENTED_EDGE('',*,*,#39022,.F.);
#52178=ORIENTED_EDGE('',*,*,#39023,.T.);
#52179=ORIENTED_EDGE('',*,*,#39024,.F.);
#52180=ORIENTED_EDGE('',*,*,#39025,.T.);
#52181=ORIENTED_EDGE('',*,*,#39026,.F.);
#52182=ORIENTED_EDGE('',*,*,#39027,.T.);
#52183=ORIENTED_EDGE('',*,*,#39028,.F.);
#52184=ORIENTED_EDGE('',*,*,#39029,.T.);
#52185=ORIENTED_EDGE('',*,*,#39030,.F.);
#52186=ORIENTED_EDGE('',*,*,#39031,.T.);
#52187=ORIENTED_EDGE('',*,*,#39032,.F.);
#52188=ORIENTED_EDGE('',*,*,#39033,.T.);
#52189=ORIENTED_EDGE('',*,*,#39034,.F.);
#52190=ORIENTED_EDGE('',*,*,#39035,.T.);
#52191=ORIENTED_EDGE('',*,*,#39036,.F.);
#52192=ORIENTED_EDGE('',*,*,#39037,.T.);
#52193=ORIENTED_EDGE('',*,*,#39038,.F.);
#52194=ORIENTED_EDGE('',*,*,#39039,.T.);
#52195=ORIENTED_EDGE('',*,*,#39040,.F.);
#52196=ORIENTED_EDGE('',*,*,#39041,.T.);
#52197=ORIENTED_EDGE('',*,*,#39042,.F.);
#52198=ORIENTED_EDGE('',*,*,#39043,.T.);
#52199=ORIENTED_EDGE('',*,*,#39044,.F.);
#52200=ORIENTED_EDGE('',*,*,#39045,.T.);
#52201=ORIENTED_EDGE('',*,*,#39046,.F.);
#52202=ORIENTED_EDGE('',*,*,#39047,.T.);
#52203=ORIENTED_EDGE('',*,*,#39048,.F.);
#52204=ORIENTED_EDGE('',*,*,#39049,.T.);
#52205=ORIENTED_EDGE('',*,*,#39050,.F.);
#52206=ORIENTED_EDGE('',*,*,#39051,.T.);
#52207=ORIENTED_EDGE('',*,*,#39052,.F.);
#52208=ORIENTED_EDGE('',*,*,#39053,.T.);
#52209=ORIENTED_EDGE('',*,*,#39054,.F.);
#52210=ORIENTED_EDGE('',*,*,#39055,.T.);
#52211=ORIENTED_EDGE('',*,*,#39056,.F.);
#52212=ORIENTED_EDGE('',*,*,#39057,.T.);
#52213=ORIENTED_EDGE('',*,*,#39058,.F.);
#52214=ORIENTED_EDGE('',*,*,#39059,.T.);
#52215=ORIENTED_EDGE('',*,*,#39060,.F.);
#52216=ORIENTED_EDGE('',*,*,#39061,.T.);
#52217=ORIENTED_EDGE('',*,*,#39062,.F.);
#52218=ORIENTED_EDGE('',*,*,#39063,.T.);
#52219=ORIENTED_EDGE('',*,*,#39064,.F.);
#52220=ORIENTED_EDGE('',*,*,#39065,.T.);
#52221=ORIENTED_EDGE('',*,*,#39066,.F.);
#52222=ORIENTED_EDGE('',*,*,#39067,.T.);
#52223=ORIENTED_EDGE('',*,*,#39068,.F.);
#52224=ORIENTED_EDGE('',*,*,#39069,.T.);
#52225=ORIENTED_EDGE('',*,*,#39070,.F.);
#52226=ORIENTED_EDGE('',*,*,#39071,.T.);
#52227=ORIENTED_EDGE('',*,*,#39072,.F.);
#52228=ORIENTED_EDGE('',*,*,#39073,.T.);
#52229=ORIENTED_EDGE('',*,*,#39074,.F.);
#52230=ORIENTED_EDGE('',*,*,#39075,.T.);
#52231=ORIENTED_EDGE('',*,*,#39076,.F.);
#52232=ORIENTED_EDGE('',*,*,#39077,.T.);
#52233=ORIENTED_EDGE('',*,*,#39078,.F.);
#52234=ORIENTED_EDGE('',*,*,#39079,.T.);
#52235=ORIENTED_EDGE('',*,*,#39080,.F.);
#52236=ORIENTED_EDGE('',*,*,#39081,.T.);
#52237=ORIENTED_EDGE('',*,*,#39082,.F.);
#52238=ORIENTED_EDGE('',*,*,#39083,.T.);
#52239=ORIENTED_EDGE('',*,*,#39084,.F.);
#52240=ORIENTED_EDGE('',*,*,#39085,.T.);
#52241=ORIENTED_EDGE('',*,*,#39086,.F.);
#52242=ORIENTED_EDGE('',*,*,#39087,.T.);
#52243=ORIENTED_EDGE('',*,*,#39088,.F.);
#52244=ORIENTED_EDGE('',*,*,#39089,.T.);
#52245=ORIENTED_EDGE('',*,*,#39090,.F.);
#52246=ORIENTED_EDGE('',*,*,#39091,.T.);
#52247=ORIENTED_EDGE('',*,*,#39092,.F.);
#52248=ORIENTED_EDGE('',*,*,#39093,.T.);
#52249=ORIENTED_EDGE('',*,*,#39094,.F.);
#52250=ORIENTED_EDGE('',*,*,#39095,.T.);
#52251=ORIENTED_EDGE('',*,*,#39096,.F.);
#52252=ORIENTED_EDGE('',*,*,#39097,.T.);
#52253=ORIENTED_EDGE('',*,*,#39098,.F.);
#52254=ORIENTED_EDGE('',*,*,#39099,.T.);
#52255=ORIENTED_EDGE('',*,*,#39100,.F.);
#52256=ORIENTED_EDGE('',*,*,#39101,.T.);
#52257=ORIENTED_EDGE('',*,*,#39102,.F.);
#52258=ORIENTED_EDGE('',*,*,#39103,.T.);
#52259=ORIENTED_EDGE('',*,*,#39104,.F.);
#52260=ORIENTED_EDGE('',*,*,#39105,.T.);
#52261=ORIENTED_EDGE('',*,*,#39106,.F.);
#52262=ORIENTED_EDGE('',*,*,#39107,.T.);
#52263=ORIENTED_EDGE('',*,*,#39108,.F.);
#52264=ORIENTED_EDGE('',*,*,#39109,.T.);
#52265=ORIENTED_EDGE('',*,*,#39110,.F.);
#52266=ORIENTED_EDGE('',*,*,#39111,.T.);
#52267=ORIENTED_EDGE('',*,*,#39112,.F.);
#52268=ORIENTED_EDGE('',*,*,#39113,.T.);
#52269=ORIENTED_EDGE('',*,*,#39114,.F.);
#52270=ORIENTED_EDGE('',*,*,#39115,.T.);
#52271=ORIENTED_EDGE('',*,*,#39116,.F.);
#52272=ORIENTED_EDGE('',*,*,#39117,.T.);
#52273=ORIENTED_EDGE('',*,*,#39118,.F.);
#52274=ORIENTED_EDGE('',*,*,#39119,.T.);
#52275=ORIENTED_EDGE('',*,*,#39120,.F.);
#52276=ORIENTED_EDGE('',*,*,#39121,.T.);
#52277=ORIENTED_EDGE('',*,*,#39122,.F.);
#52278=ORIENTED_EDGE('',*,*,#39123,.T.);
#52279=ORIENTED_EDGE('',*,*,#37698,.F.);
#52280=ORIENTED_EDGE('',*,*,#39124,.T.);
#52281=ORIENTED_EDGE('',*,*,#39125,.T.);
#52282=ORIENTED_EDGE('',*,*,#39126,.F.);
#52283=ORIENTED_EDGE('',*,*,#39127,.T.);
#52284=ORIENTED_EDGE('',*,*,#39128,.T.);
#52285=ORIENTED_EDGE('',*,*,#39129,.F.);
#52286=ORIENTED_EDGE('',*,*,#39130,.F.);
#52287=ORIENTED_EDGE('',*,*,#39131,.F.);
#52288=ORIENTED_EDGE('',*,*,#39132,.F.);
#52289=ORIENTED_EDGE('',*,*,#39133,.T.);
#52290=ORIENTED_EDGE('',*,*,#39134,.T.);
#52291=ORIENTED_EDGE('',*,*,#39135,.F.);
#52292=ORIENTED_EDGE('',*,*,#39136,.T.);
#52293=ORIENTED_EDGE('',*,*,#39137,.F.);
#52294=ORIENTED_EDGE('',*,*,#39138,.T.);
#52295=ORIENTED_EDGE('',*,*,#39139,.T.);
#52296=ORIENTED_EDGE('',*,*,#39140,.F.);
#52297=ORIENTED_EDGE('',*,*,#39141,.F.);
#52298=ORIENTED_EDGE('',*,*,#39142,.T.);
#52299=ORIENTED_EDGE('',*,*,#39143,.F.);
#52300=ORIENTED_EDGE('',*,*,#39144,.T.);
#52301=ORIENTED_EDGE('',*,*,#39145,.T.);
#52302=ORIENTED_EDGE('',*,*,#39146,.F.);
#52303=ORIENTED_EDGE('',*,*,#39147,.T.);
#52304=ORIENTED_EDGE('',*,*,#39148,.F.);
#52305=ORIENTED_EDGE('',*,*,#39149,.T.);
#52306=ORIENTED_EDGE('',*,*,#39150,.T.);
#52307=ORIENTED_EDGE('',*,*,#39151,.F.);
#52308=ORIENTED_EDGE('',*,*,#39152,.T.);
#52309=ORIENTED_EDGE('',*,*,#39153,.F.);
#52310=ORIENTED_EDGE('',*,*,#39154,.T.);
#52311=ORIENTED_EDGE('',*,*,#39155,.F.);
#52312=ORIENTED_EDGE('',*,*,#39156,.T.);
#52313=ORIENTED_EDGE('',*,*,#39157,.F.);
#52314=ORIENTED_EDGE('',*,*,#39158,.T.);
#52315=ORIENTED_EDGE('',*,*,#39159,.F.);
#52316=ORIENTED_EDGE('',*,*,#39160,.T.);
#52317=ORIENTED_EDGE('',*,*,#39161,.F.);
#52318=ORIENTED_EDGE('',*,*,#39162,.T.);
#52319=ORIENTED_EDGE('',*,*,#39163,.F.);
#52320=ORIENTED_EDGE('',*,*,#39164,.T.);
#52321=ORIENTED_EDGE('',*,*,#39165,.F.);
#52322=ORIENTED_EDGE('',*,*,#39166,.T.);
#52323=ORIENTED_EDGE('',*,*,#39167,.F.);
#52324=ORIENTED_EDGE('',*,*,#39168,.T.);
#52325=ORIENTED_EDGE('',*,*,#39169,.F.);
#52326=ORIENTED_EDGE('',*,*,#39170,.T.);
#52327=ORIENTED_EDGE('',*,*,#39171,.F.);
#52328=ORIENTED_EDGE('',*,*,#39172,.T.);
#52329=ORIENTED_EDGE('',*,*,#39173,.F.);
#52330=ORIENTED_EDGE('',*,*,#39174,.T.);
#52331=ORIENTED_EDGE('',*,*,#39175,.F.);
#52332=ORIENTED_EDGE('',*,*,#39176,.T.);
#52333=ORIENTED_EDGE('',*,*,#39177,.F.);
#52334=ORIENTED_EDGE('',*,*,#39178,.T.);
#52335=ORIENTED_EDGE('',*,*,#39179,.F.);
#52336=ORIENTED_EDGE('',*,*,#39180,.T.);
#52337=ORIENTED_EDGE('',*,*,#39181,.F.);
#52338=ORIENTED_EDGE('',*,*,#39182,.T.);
#52339=ORIENTED_EDGE('',*,*,#39183,.F.);
#52340=ORIENTED_EDGE('',*,*,#39184,.T.);
#52341=ORIENTED_EDGE('',*,*,#39185,.F.);
#52342=ORIENTED_EDGE('',*,*,#39186,.T.);
#52343=ORIENTED_EDGE('',*,*,#39187,.F.);
#52344=ORIENTED_EDGE('',*,*,#39188,.T.);
#52345=ORIENTED_EDGE('',*,*,#39189,.F.);
#52346=ORIENTED_EDGE('',*,*,#39190,.T.);
#52347=ORIENTED_EDGE('',*,*,#39191,.F.);
#52348=ORIENTED_EDGE('',*,*,#39192,.T.);
#52349=ORIENTED_EDGE('',*,*,#39193,.F.);
#52350=ORIENTED_EDGE('',*,*,#39194,.T.);
#52351=ORIENTED_EDGE('',*,*,#39195,.F.);
#52352=ORIENTED_EDGE('',*,*,#39196,.T.);
#52353=ORIENTED_EDGE('',*,*,#39197,.F.);
#52354=ORIENTED_EDGE('',*,*,#39198,.T.);
#52355=ORIENTED_EDGE('',*,*,#39199,.F.);
#52356=ORIENTED_EDGE('',*,*,#39200,.T.);
#52357=ORIENTED_EDGE('',*,*,#39201,.F.);
#52358=ORIENTED_EDGE('',*,*,#39202,.T.);
#52359=ORIENTED_EDGE('',*,*,#39203,.F.);
#52360=ORIENTED_EDGE('',*,*,#39204,.T.);
#52361=ORIENTED_EDGE('',*,*,#39205,.F.);
#52362=ORIENTED_EDGE('',*,*,#39206,.T.);
#52363=ORIENTED_EDGE('',*,*,#39207,.F.);
#52364=ORIENTED_EDGE('',*,*,#39208,.T.);
#52365=ORIENTED_EDGE('',*,*,#39209,.F.);
#52366=ORIENTED_EDGE('',*,*,#39210,.T.);
#52367=ORIENTED_EDGE('',*,*,#39211,.F.);
#52368=ORIENTED_EDGE('',*,*,#39212,.T.);
#52369=ORIENTED_EDGE('',*,*,#39213,.F.);
#52370=ORIENTED_EDGE('',*,*,#39214,.T.);
#52371=ORIENTED_EDGE('',*,*,#39215,.F.);
#52372=ORIENTED_EDGE('',*,*,#39216,.T.);
#52373=ORIENTED_EDGE('',*,*,#39217,.F.);
#52374=ORIENTED_EDGE('',*,*,#39218,.T.);
#52375=ORIENTED_EDGE('',*,*,#39219,.F.);
#52376=ORIENTED_EDGE('',*,*,#39220,.T.);
#52377=ORIENTED_EDGE('',*,*,#39221,.F.);
#52378=ORIENTED_EDGE('',*,*,#39222,.T.);
#52379=ORIENTED_EDGE('',*,*,#39223,.F.);
#52380=ORIENTED_EDGE('',*,*,#39224,.T.);
#52381=ORIENTED_EDGE('',*,*,#39225,.F.);
#52382=ORIENTED_EDGE('',*,*,#39226,.T.);
#52383=ORIENTED_EDGE('',*,*,#39227,.F.);
#52384=ORIENTED_EDGE('',*,*,#39228,.T.);
#52385=ORIENTED_EDGE('',*,*,#39229,.F.);
#52386=ORIENTED_EDGE('',*,*,#39230,.T.);
#52387=ORIENTED_EDGE('',*,*,#39231,.F.);
#52388=ORIENTED_EDGE('',*,*,#39232,.T.);
#52389=ORIENTED_EDGE('',*,*,#39233,.F.);
#52390=ORIENTED_EDGE('',*,*,#39234,.T.);
#52391=ORIENTED_EDGE('',*,*,#39235,.F.);
#52392=ORIENTED_EDGE('',*,*,#39236,.T.);
#52393=ORIENTED_EDGE('',*,*,#39237,.F.);
#52394=ORIENTED_EDGE('',*,*,#39238,.T.);
#52395=ORIENTED_EDGE('',*,*,#39239,.F.);
#52396=ORIENTED_EDGE('',*,*,#39240,.T.);
#52397=ORIENTED_EDGE('',*,*,#39241,.F.);
#52398=ORIENTED_EDGE('',*,*,#39242,.T.);
#52399=ORIENTED_EDGE('',*,*,#39243,.F.);
#52400=ORIENTED_EDGE('',*,*,#39244,.T.);
#52401=ORIENTED_EDGE('',*,*,#39245,.F.);
#52402=ORIENTED_EDGE('',*,*,#39246,.T.);
#52403=ORIENTED_EDGE('',*,*,#39247,.F.);
#52404=ORIENTED_EDGE('',*,*,#39248,.T.);
#52405=ORIENTED_EDGE('',*,*,#39249,.F.);
#52406=ORIENTED_EDGE('',*,*,#39250,.T.);
#52407=ORIENTED_EDGE('',*,*,#39251,.F.);
#52408=ORIENTED_EDGE('',*,*,#39252,.T.);
#52409=ORIENTED_EDGE('',*,*,#39253,.F.);
#52410=ORIENTED_EDGE('',*,*,#39254,.T.);
#52411=ORIENTED_EDGE('',*,*,#39255,.T.);
#52412=ORIENTED_EDGE('',*,*,#39256,.T.);
#52413=ORIENTED_EDGE('',*,*,#39257,.F.);
#52414=ORIENTED_EDGE('',*,*,#39258,.T.);
#52415=ORIENTED_EDGE('',*,*,#39259,.T.);
#52416=ORIENTED_EDGE('',*,*,#39260,.F.);
#52417=ORIENTED_EDGE('',*,*,#39261,.T.);
#52418=ORIENTED_EDGE('',*,*,#39262,.F.);
#52419=ORIENTED_EDGE('',*,*,#39263,.T.);
#52420=ORIENTED_EDGE('',*,*,#39264,.F.);
#52421=ORIENTED_EDGE('',*,*,#39265,.F.);
#52422=ORIENTED_EDGE('',*,*,#39266,.T.);
#52423=ORIENTED_EDGE('',*,*,#39267,.F.);
#52424=ORIENTED_EDGE('',*,*,#39268,.T.);
#52425=ORIENTED_EDGE('',*,*,#39269,.F.);
#52426=ORIENTED_EDGE('',*,*,#39270,.F.);
#52427=ORIENTED_EDGE('',*,*,#39271,.T.);
#52428=ORIENTED_EDGE('',*,*,#39272,.F.);
#52429=ORIENTED_EDGE('',*,*,#39273,.T.);
#52430=ORIENTED_EDGE('',*,*,#39274,.T.);
#52431=ORIENTED_EDGE('',*,*,#39275,.F.);
#52432=ORIENTED_EDGE('',*,*,#39276,.F.);
#52433=ORIENTED_EDGE('',*,*,#39277,.T.);
#52434=ORIENTED_EDGE('',*,*,#39278,.F.);
#52435=ORIENTED_EDGE('',*,*,#39279,.T.);
#52436=ORIENTED_EDGE('',*,*,#39280,.F.);
#52437=ORIENTED_EDGE('',*,*,#39281,.F.);
#52438=ORIENTED_EDGE('',*,*,#39282,.T.);
#52439=ORIENTED_EDGE('',*,*,#39283,.F.);
#52440=ORIENTED_EDGE('',*,*,#39284,.T.);
#52441=ORIENTED_EDGE('',*,*,#39285,.F.);
#52442=ORIENTED_EDGE('',*,*,#39286,.T.);
#52443=ORIENTED_EDGE('',*,*,#39287,.F.);
#52444=ORIENTED_EDGE('',*,*,#39288,.T.);
#52445=ORIENTED_EDGE('',*,*,#39289,.F.);
#52446=ORIENTED_EDGE('',*,*,#39290,.T.);
#52447=ORIENTED_EDGE('',*,*,#39291,.F.);
#52448=ORIENTED_EDGE('',*,*,#39292,.T.);
#52449=ORIENTED_EDGE('',*,*,#39293,.F.);
#52450=ORIENTED_EDGE('',*,*,#39294,.T.);
#52451=ORIENTED_EDGE('',*,*,#39295,.F.);
#52452=ORIENTED_EDGE('',*,*,#39296,.T.);
#52453=ORIENTED_EDGE('',*,*,#39297,.F.);
#52454=ORIENTED_EDGE('',*,*,#39298,.T.);
#52455=ORIENTED_EDGE('',*,*,#39299,.F.);
#52456=ORIENTED_EDGE('',*,*,#39300,.T.);
#52457=ORIENTED_EDGE('',*,*,#39301,.F.);
#52458=ORIENTED_EDGE('',*,*,#39302,.T.);
#52459=ORIENTED_EDGE('',*,*,#39303,.F.);
#52460=ORIENTED_EDGE('',*,*,#39304,.T.);
#52461=ORIENTED_EDGE('',*,*,#39305,.F.);
#52462=ORIENTED_EDGE('',*,*,#39306,.T.);
#52463=ORIENTED_EDGE('',*,*,#39307,.F.);
#52464=ORIENTED_EDGE('',*,*,#39308,.T.);
#52465=ORIENTED_EDGE('',*,*,#39309,.F.);
#52466=ORIENTED_EDGE('',*,*,#39310,.T.);
#52467=ORIENTED_EDGE('',*,*,#39311,.F.);
#52468=ORIENTED_EDGE('',*,*,#39312,.T.);
#52469=ORIENTED_EDGE('',*,*,#39313,.F.);
#52470=ORIENTED_EDGE('',*,*,#39314,.T.);
#52471=ORIENTED_EDGE('',*,*,#39315,.F.);
#52472=ORIENTED_EDGE('',*,*,#39316,.T.);
#52473=ORIENTED_EDGE('',*,*,#39317,.F.);
#52474=ORIENTED_EDGE('',*,*,#39318,.T.);
#52475=ORIENTED_EDGE('',*,*,#39319,.F.);
#52476=ORIENTED_EDGE('',*,*,#39320,.T.);
#52477=ORIENTED_EDGE('',*,*,#39321,.F.);
#52478=ORIENTED_EDGE('',*,*,#39322,.T.);
#52479=ORIENTED_EDGE('',*,*,#39323,.F.);
#52480=ORIENTED_EDGE('',*,*,#39324,.T.);
#52481=ORIENTED_EDGE('',*,*,#39325,.F.);
#52482=ORIENTED_EDGE('',*,*,#39326,.T.);
#52483=ORIENTED_EDGE('',*,*,#39327,.F.);
#52484=ORIENTED_EDGE('',*,*,#39328,.T.);
#52485=ORIENTED_EDGE('',*,*,#39329,.F.);
#52486=ORIENTED_EDGE('',*,*,#39330,.T.);
#52487=ORIENTED_EDGE('',*,*,#39331,.F.);
#52488=ORIENTED_EDGE('',*,*,#39332,.T.);
#52489=ORIENTED_EDGE('',*,*,#39333,.F.);
#52490=ORIENTED_EDGE('',*,*,#39334,.T.);
#52491=ORIENTED_EDGE('',*,*,#39335,.F.);
#52492=ORIENTED_EDGE('',*,*,#39336,.T.);
#52493=ORIENTED_EDGE('',*,*,#39337,.F.);
#52494=ORIENTED_EDGE('',*,*,#39338,.T.);
#52495=ORIENTED_EDGE('',*,*,#39339,.F.);
#52496=ORIENTED_EDGE('',*,*,#39340,.T.);
#52497=ORIENTED_EDGE('',*,*,#39341,.F.);
#52498=ORIENTED_EDGE('',*,*,#39342,.T.);
#52499=ORIENTED_EDGE('',*,*,#39343,.F.);
#52500=ORIENTED_EDGE('',*,*,#39344,.T.);
#52501=ORIENTED_EDGE('',*,*,#39345,.F.);
#52502=ORIENTED_EDGE('',*,*,#39346,.T.);
#52503=ORIENTED_EDGE('',*,*,#39347,.F.);
#52504=ORIENTED_EDGE('',*,*,#39348,.T.);
#52505=ORIENTED_EDGE('',*,*,#39349,.F.);
#52506=ORIENTED_EDGE('',*,*,#39350,.T.);
#52507=ORIENTED_EDGE('',*,*,#39351,.F.);
#52508=ORIENTED_EDGE('',*,*,#39352,.T.);
#52509=ORIENTED_EDGE('',*,*,#39353,.F.);
#52510=ORIENTED_EDGE('',*,*,#39354,.T.);
#52511=ORIENTED_EDGE('',*,*,#39355,.F.);
#52512=ORIENTED_EDGE('',*,*,#39356,.T.);
#52513=ORIENTED_EDGE('',*,*,#39357,.F.);
#52514=ORIENTED_EDGE('',*,*,#39358,.T.);
#52515=ORIENTED_EDGE('',*,*,#39359,.F.);
#52516=ORIENTED_EDGE('',*,*,#39360,.T.);
#52517=ORIENTED_EDGE('',*,*,#39361,.F.);
#52518=ORIENTED_EDGE('',*,*,#39362,.T.);
#52519=ORIENTED_EDGE('',*,*,#39363,.F.);
#52520=ORIENTED_EDGE('',*,*,#39364,.T.);
#52521=ORIENTED_EDGE('',*,*,#39365,.F.);
#52522=ORIENTED_EDGE('',*,*,#39366,.T.);
#52523=ORIENTED_EDGE('',*,*,#39367,.F.);
#52524=ORIENTED_EDGE('',*,*,#39368,.T.);
#52525=ORIENTED_EDGE('',*,*,#39369,.F.);
#52526=ORIENTED_EDGE('',*,*,#39370,.T.);
#52527=ORIENTED_EDGE('',*,*,#39371,.F.);
#52528=ORIENTED_EDGE('',*,*,#39372,.T.);
#52529=ORIENTED_EDGE('',*,*,#39373,.F.);
#52530=ORIENTED_EDGE('',*,*,#39374,.T.);
#52531=ORIENTED_EDGE('',*,*,#39375,.F.);
#52532=ORIENTED_EDGE('',*,*,#39376,.T.);
#52533=ORIENTED_EDGE('',*,*,#39377,.F.);
#52534=ORIENTED_EDGE('',*,*,#39378,.T.);
#52535=ORIENTED_EDGE('',*,*,#39379,.F.);
#52536=ORIENTED_EDGE('',*,*,#39380,.T.);
#52537=ORIENTED_EDGE('',*,*,#39381,.F.);
#52538=ORIENTED_EDGE('',*,*,#39382,.T.);
#52539=ORIENTED_EDGE('',*,*,#39383,.F.);
#52540=ORIENTED_EDGE('',*,*,#39384,.T.);
#52541=ORIENTED_EDGE('',*,*,#39385,.F.);
#52542=ORIENTED_EDGE('',*,*,#39386,.F.);
#52543=ORIENTED_EDGE('',*,*,#39387,.T.);
#52544=ORIENTED_EDGE('',*,*,#39388,.F.);
#52545=ORIENTED_EDGE('',*,*,#39389,.T.);
#52546=ORIENTED_EDGE('',*,*,#39390,.F.);
#52547=ORIENTED_EDGE('',*,*,#39391,.F.);
#52548=ORIENTED_EDGE('',*,*,#39392,.T.);
#52549=ORIENTED_EDGE('',*,*,#39393,.F.);
#52550=ORIENTED_EDGE('',*,*,#39394,.T.);
#52551=ORIENTED_EDGE('',*,*,#39395,.T.);
#52552=ORIENTED_EDGE('',*,*,#39396,.F.);
#52553=ORIENTED_EDGE('',*,*,#39397,.T.);
#52554=ORIENTED_EDGE('',*,*,#39398,.T.);
#52555=ORIENTED_EDGE('',*,*,#39399,.F.);
#52556=ORIENTED_EDGE('',*,*,#39400,.T.);
#52557=ORIENTED_EDGE('',*,*,#39401,.F.);
#52558=ORIENTED_EDGE('',*,*,#39402,.T.);
#52559=ORIENTED_EDGE('',*,*,#39403,.T.);
#52560=ORIENTED_EDGE('',*,*,#39404,.F.);
#52561=ORIENTED_EDGE('',*,*,#39405,.T.);
#52562=ORIENTED_EDGE('',*,*,#39406,.T.);
#52563=ORIENTED_EDGE('',*,*,#39407,.F.);
#52564=ORIENTED_EDGE('',*,*,#39408,.T.);
#52565=ORIENTED_EDGE('',*,*,#39409,.F.);
#52566=ORIENTED_EDGE('',*,*,#39410,.T.);
#52567=ORIENTED_EDGE('',*,*,#39411,.T.);
#52568=ORIENTED_EDGE('',*,*,#39412,.F.);
#52569=ORIENTED_EDGE('',*,*,#39413,.T.);
#52570=ORIENTED_EDGE('',*,*,#39414,.T.);
#52571=ORIENTED_EDGE('',*,*,#39415,.F.);
#52572=ORIENTED_EDGE('',*,*,#39416,.T.);
#52573=ORIENTED_EDGE('',*,*,#39417,.F.);
#52574=ORIENTED_EDGE('',*,*,#39418,.T.);
#52575=ORIENTED_EDGE('',*,*,#39419,.T.);
#52576=ORIENTED_EDGE('',*,*,#39420,.F.);
#52577=ORIENTED_EDGE('',*,*,#39421,.T.);
#52578=ORIENTED_EDGE('',*,*,#39422,.T.);
#52579=ORIENTED_EDGE('',*,*,#39423,.F.);
#52580=ORIENTED_EDGE('',*,*,#39424,.T.);
#52581=ORIENTED_EDGE('',*,*,#39425,.F.);
#52582=ORIENTED_EDGE('',*,*,#39426,.T.);
#52583=ORIENTED_EDGE('',*,*,#39427,.T.);
#52584=ORIENTED_EDGE('',*,*,#39428,.F.);
#52585=ORIENTED_EDGE('',*,*,#39429,.T.);
#52586=ORIENTED_EDGE('',*,*,#39430,.T.);
#52587=ORIENTED_EDGE('',*,*,#39431,.F.);
#52588=ORIENTED_EDGE('',*,*,#39432,.T.);
#52589=ORIENTED_EDGE('',*,*,#39433,.F.);
#52590=ORIENTED_EDGE('',*,*,#39434,.T.);
#52591=ORIENTED_EDGE('',*,*,#39435,.T.);
#52592=ORIENTED_EDGE('',*,*,#39436,.F.);
#52593=ORIENTED_EDGE('',*,*,#39437,.T.);
#52594=ORIENTED_EDGE('',*,*,#39438,.T.);
#52595=ORIENTED_EDGE('',*,*,#39439,.F.);
#52596=ORIENTED_EDGE('',*,*,#39440,.T.);
#52597=ORIENTED_EDGE('',*,*,#39441,.F.);
#52598=ORIENTED_EDGE('',*,*,#39442,.T.);
#52599=ORIENTED_EDGE('',*,*,#39443,.T.);
#52600=ORIENTED_EDGE('',*,*,#39444,.F.);
#52601=ORIENTED_EDGE('',*,*,#39445,.T.);
#52602=ORIENTED_EDGE('',*,*,#39446,.T.);
#52603=ORIENTED_EDGE('',*,*,#39447,.F.);
#52604=ORIENTED_EDGE('',*,*,#39448,.T.);
#52605=ORIENTED_EDGE('',*,*,#39449,.F.);
#52606=ORIENTED_EDGE('',*,*,#39450,.T.);
#52607=ORIENTED_EDGE('',*,*,#39451,.T.);
#52608=ORIENTED_EDGE('',*,*,#39452,.F.);
#52609=ORIENTED_EDGE('',*,*,#39453,.T.);
#52610=ORIENTED_EDGE('',*,*,#39454,.T.);
#52611=ORIENTED_EDGE('',*,*,#39455,.F.);
#52612=ORIENTED_EDGE('',*,*,#39456,.T.);
#52613=ORIENTED_EDGE('',*,*,#39457,.F.);
#52614=ORIENTED_EDGE('',*,*,#39458,.T.);
#52615=ORIENTED_EDGE('',*,*,#39459,.T.);
#52616=ORIENTED_EDGE('',*,*,#39460,.F.);
#52617=ORIENTED_EDGE('',*,*,#39461,.T.);
#52618=ORIENTED_EDGE('',*,*,#39462,.T.);
#52619=ORIENTED_EDGE('',*,*,#39463,.F.);
#52620=ORIENTED_EDGE('',*,*,#39464,.T.);
#52621=ORIENTED_EDGE('',*,*,#39465,.F.);
#52622=ORIENTED_EDGE('',*,*,#39466,.T.);
#52623=ORIENTED_EDGE('',*,*,#39467,.T.);
#52624=ORIENTED_EDGE('',*,*,#39468,.F.);
#52625=ORIENTED_EDGE('',*,*,#39469,.T.);
#52626=ORIENTED_EDGE('',*,*,#39470,.T.);
#52627=ORIENTED_EDGE('',*,*,#39471,.F.);
#52628=ORIENTED_EDGE('',*,*,#39472,.T.);
#52629=ORIENTED_EDGE('',*,*,#39473,.F.);
#52630=ORIENTED_EDGE('',*,*,#39474,.T.);
#52631=ORIENTED_EDGE('',*,*,#39475,.T.);
#52632=ORIENTED_EDGE('',*,*,#39476,.F.);
#52633=ORIENTED_EDGE('',*,*,#39477,.T.);
#52634=ORIENTED_EDGE('',*,*,#39478,.F.);
#52635=ORIENTED_EDGE('',*,*,#39479,.F.);
#52636=ORIENTED_EDGE('',*,*,#39480,.T.);
#52637=ORIENTED_EDGE('',*,*,#39481,.T.);
#52638=ORIENTED_EDGE('',*,*,#39482,.T.);
#52639=ORIENTED_EDGE('',*,*,#39483,.F.);
#52640=ORIENTED_EDGE('',*,*,#39484,.T.);
#52641=ORIENTED_EDGE('',*,*,#39485,.T.);
#52642=ORIENTED_EDGE('',*,*,#39486,.F.);
#52643=ORIENTED_EDGE('',*,*,#39487,.T.);
#52644=ORIENTED_EDGE('',*,*,#39488,.T.);
#52645=ORIENTED_EDGE('',*,*,#39489,.F.);
#52646=ORIENTED_EDGE('',*,*,#39490,.F.);
#52647=ORIENTED_EDGE('',*,*,#39491,.F.);
#52648=ORIENTED_EDGE('',*,*,#39492,.F.);
#52649=ORIENTED_EDGE('',*,*,#39493,.T.);
#52650=ORIENTED_EDGE('',*,*,#39494,.T.);
#52651=ORIENTED_EDGE('',*,*,#39495,.F.);
#52652=ORIENTED_EDGE('',*,*,#39496,.T.);
#52653=ORIENTED_EDGE('',*,*,#39497,.F.);
#52654=ORIENTED_EDGE('',*,*,#39498,.T.);
#52655=ORIENTED_EDGE('',*,*,#39499,.T.);
#52656=ORIENTED_EDGE('',*,*,#39500,.F.);
#52657=ORIENTED_EDGE('',*,*,#39501,.F.);
#52658=ORIENTED_EDGE('',*,*,#39502,.T.);
#52659=ORIENTED_EDGE('',*,*,#39503,.F.);
#52660=ORIENTED_EDGE('',*,*,#39504,.T.);
#52661=ORIENTED_EDGE('',*,*,#39505,.T.);
#52662=ORIENTED_EDGE('',*,*,#39506,.F.);
#52663=ORIENTED_EDGE('',*,*,#39507,.T.);
#52664=ORIENTED_EDGE('',*,*,#39508,.F.);
#52665=ORIENTED_EDGE('',*,*,#39509,.T.);
#52666=ORIENTED_EDGE('',*,*,#39510,.T.);
#52667=ORIENTED_EDGE('',*,*,#39511,.F.);
#52668=ORIENTED_EDGE('',*,*,#39512,.T.);
#52669=ORIENTED_EDGE('',*,*,#39513,.F.);
#52670=ORIENTED_EDGE('',*,*,#39514,.T.);
#52671=ORIENTED_EDGE('',*,*,#39515,.F.);
#52672=ORIENTED_EDGE('',*,*,#39516,.T.);
#52673=ORIENTED_EDGE('',*,*,#39517,.F.);
#52674=ORIENTED_EDGE('',*,*,#39518,.T.);
#52675=ORIENTED_EDGE('',*,*,#39519,.F.);
#52676=ORIENTED_EDGE('',*,*,#39520,.T.);
#52677=ORIENTED_EDGE('',*,*,#39521,.F.);
#52678=ORIENTED_EDGE('',*,*,#39522,.T.);
#52679=ORIENTED_EDGE('',*,*,#39523,.F.);
#52680=ORIENTED_EDGE('',*,*,#39524,.T.);
#52681=ORIENTED_EDGE('',*,*,#39525,.F.);
#52682=ORIENTED_EDGE('',*,*,#39526,.T.);
#52683=ORIENTED_EDGE('',*,*,#39527,.F.);
#52684=ORIENTED_EDGE('',*,*,#39528,.T.);
#52685=ORIENTED_EDGE('',*,*,#39529,.F.);
#52686=ORIENTED_EDGE('',*,*,#39530,.T.);
#52687=ORIENTED_EDGE('',*,*,#39531,.F.);
#52688=ORIENTED_EDGE('',*,*,#39532,.T.);
#52689=ORIENTED_EDGE('',*,*,#39533,.F.);
#52690=ORIENTED_EDGE('',*,*,#39534,.T.);
#52691=ORIENTED_EDGE('',*,*,#39535,.F.);
#52692=ORIENTED_EDGE('',*,*,#39536,.T.);
#52693=ORIENTED_EDGE('',*,*,#39537,.F.);
#52694=ORIENTED_EDGE('',*,*,#39538,.T.);
#52695=ORIENTED_EDGE('',*,*,#39539,.F.);
#52696=ORIENTED_EDGE('',*,*,#39540,.T.);
#52697=ORIENTED_EDGE('',*,*,#39541,.F.);
#52698=ORIENTED_EDGE('',*,*,#39542,.T.);
#52699=ORIENTED_EDGE('',*,*,#39543,.F.);
#52700=ORIENTED_EDGE('',*,*,#39544,.T.);
#52701=ORIENTED_EDGE('',*,*,#39545,.F.);
#52702=ORIENTED_EDGE('',*,*,#39546,.T.);
#52703=ORIENTED_EDGE('',*,*,#39547,.F.);
#52704=ORIENTED_EDGE('',*,*,#39548,.T.);
#52705=ORIENTED_EDGE('',*,*,#39549,.F.);
#52706=ORIENTED_EDGE('',*,*,#39550,.T.);
#52707=ORIENTED_EDGE('',*,*,#39551,.F.);
#52708=ORIENTED_EDGE('',*,*,#39552,.T.);
#52709=ORIENTED_EDGE('',*,*,#39553,.F.);
#52710=ORIENTED_EDGE('',*,*,#39554,.T.);
#52711=ORIENTED_EDGE('',*,*,#39555,.F.);
#52712=ORIENTED_EDGE('',*,*,#39556,.T.);
#52713=ORIENTED_EDGE('',*,*,#39557,.F.);
#52714=ORIENTED_EDGE('',*,*,#39558,.T.);
#52715=ORIENTED_EDGE('',*,*,#39559,.F.);
#52716=ORIENTED_EDGE('',*,*,#39560,.T.);
#52717=ORIENTED_EDGE('',*,*,#39561,.F.);
#52718=ORIENTED_EDGE('',*,*,#39562,.T.);
#52719=ORIENTED_EDGE('',*,*,#39563,.F.);
#52720=ORIENTED_EDGE('',*,*,#39564,.T.);
#52721=ORIENTED_EDGE('',*,*,#39565,.F.);
#52722=ORIENTED_EDGE('',*,*,#39566,.T.);
#52723=ORIENTED_EDGE('',*,*,#39567,.F.);
#52724=ORIENTED_EDGE('',*,*,#39568,.T.);
#52725=ORIENTED_EDGE('',*,*,#39569,.F.);
#52726=ORIENTED_EDGE('',*,*,#39570,.T.);
#52727=ORIENTED_EDGE('',*,*,#39571,.F.);
#52728=ORIENTED_EDGE('',*,*,#39572,.T.);
#52729=ORIENTED_EDGE('',*,*,#39573,.F.);
#52730=ORIENTED_EDGE('',*,*,#39574,.T.);
#52731=ORIENTED_EDGE('',*,*,#39575,.F.);
#52732=ORIENTED_EDGE('',*,*,#39576,.T.);
#52733=ORIENTED_EDGE('',*,*,#39577,.F.);
#52734=ORIENTED_EDGE('',*,*,#39578,.T.);
#52735=ORIENTED_EDGE('',*,*,#39579,.F.);
#52736=ORIENTED_EDGE('',*,*,#39580,.T.);
#52737=ORIENTED_EDGE('',*,*,#39581,.F.);
#52738=ORIENTED_EDGE('',*,*,#39582,.T.);
#52739=ORIENTED_EDGE('',*,*,#39583,.F.);
#52740=ORIENTED_EDGE('',*,*,#39584,.T.);
#52741=ORIENTED_EDGE('',*,*,#39585,.F.);
#52742=ORIENTED_EDGE('',*,*,#39586,.T.);
#52743=ORIENTED_EDGE('',*,*,#39587,.F.);
#52744=ORIENTED_EDGE('',*,*,#39588,.T.);
#52745=ORIENTED_EDGE('',*,*,#39589,.F.);
#52746=ORIENTED_EDGE('',*,*,#39590,.T.);
#52747=ORIENTED_EDGE('',*,*,#39591,.F.);
#52748=ORIENTED_EDGE('',*,*,#39592,.T.);
#52749=ORIENTED_EDGE('',*,*,#39593,.F.);
#52750=ORIENTED_EDGE('',*,*,#39594,.T.);
#52751=ORIENTED_EDGE('',*,*,#39595,.F.);
#52752=ORIENTED_EDGE('',*,*,#39596,.T.);
#52753=ORIENTED_EDGE('',*,*,#39597,.F.);
#52754=ORIENTED_EDGE('',*,*,#39598,.T.);
#52755=ORIENTED_EDGE('',*,*,#39599,.F.);
#52756=ORIENTED_EDGE('',*,*,#39600,.T.);
#52757=ORIENTED_EDGE('',*,*,#39601,.F.);
#52758=ORIENTED_EDGE('',*,*,#39602,.T.);
#52759=ORIENTED_EDGE('',*,*,#39603,.F.);
#52760=ORIENTED_EDGE('',*,*,#39604,.T.);
#52761=ORIENTED_EDGE('',*,*,#39605,.F.);
#52762=ORIENTED_EDGE('',*,*,#39606,.T.);
#52763=ORIENTED_EDGE('',*,*,#39607,.F.);
#52764=ORIENTED_EDGE('',*,*,#39608,.T.);
#52765=ORIENTED_EDGE('',*,*,#39609,.F.);
#52766=ORIENTED_EDGE('',*,*,#39610,.T.);
#52767=ORIENTED_EDGE('',*,*,#39611,.F.);
#52768=ORIENTED_EDGE('',*,*,#39612,.T.);
#52769=ORIENTED_EDGE('',*,*,#39613,.F.);
#52770=ORIENTED_EDGE('',*,*,#39614,.T.);
#52771=ORIENTED_EDGE('',*,*,#39615,.T.);
#52772=ORIENTED_EDGE('',*,*,#39616,.T.);
#52773=ORIENTED_EDGE('',*,*,#39617,.F.);
#52774=ORIENTED_EDGE('',*,*,#39618,.T.);
#52775=ORIENTED_EDGE('',*,*,#39619,.T.);
#52776=ORIENTED_EDGE('',*,*,#39620,.F.);
#52777=ORIENTED_EDGE('',*,*,#39621,.T.);
#52778=ORIENTED_EDGE('',*,*,#39622,.F.);
#52779=ORIENTED_EDGE('',*,*,#39623,.T.);
#52780=ORIENTED_EDGE('',*,*,#39624,.F.);
#52781=ORIENTED_EDGE('',*,*,#39625,.F.);
#52782=ORIENTED_EDGE('',*,*,#39626,.T.);
#52783=ORIENTED_EDGE('',*,*,#39627,.F.);
#52784=ORIENTED_EDGE('',*,*,#39628,.T.);
#52785=ORIENTED_EDGE('',*,*,#39629,.F.);
#52786=ORIENTED_EDGE('',*,*,#39630,.F.);
#52787=ORIENTED_EDGE('',*,*,#39631,.T.);
#52788=ORIENTED_EDGE('',*,*,#39632,.F.);
#52789=ORIENTED_EDGE('',*,*,#39633,.T.);
#52790=ORIENTED_EDGE('',*,*,#39634,.T.);
#52791=ORIENTED_EDGE('',*,*,#39635,.F.);
#52792=ORIENTED_EDGE('',*,*,#39636,.F.);
#52793=ORIENTED_EDGE('',*,*,#39637,.T.);
#52794=ORIENTED_EDGE('',*,*,#39638,.F.);
#52795=ORIENTED_EDGE('',*,*,#39639,.T.);
#52796=ORIENTED_EDGE('',*,*,#39640,.F.);
#52797=ORIENTED_EDGE('',*,*,#39641,.F.);
#52798=ORIENTED_EDGE('',*,*,#39642,.T.);
#52799=ORIENTED_EDGE('',*,*,#39643,.F.);
#52800=ORIENTED_EDGE('',*,*,#39644,.T.);
#52801=ORIENTED_EDGE('',*,*,#39645,.F.);
#52802=ORIENTED_EDGE('',*,*,#39646,.T.);
#52803=ORIENTED_EDGE('',*,*,#39647,.F.);
#52804=ORIENTED_EDGE('',*,*,#39648,.T.);
#52805=ORIENTED_EDGE('',*,*,#39649,.F.);
#52806=ORIENTED_EDGE('',*,*,#39650,.T.);
#52807=ORIENTED_EDGE('',*,*,#39651,.F.);
#52808=ORIENTED_EDGE('',*,*,#39652,.T.);
#52809=ORIENTED_EDGE('',*,*,#39653,.F.);
#52810=ORIENTED_EDGE('',*,*,#39654,.T.);
#52811=ORIENTED_EDGE('',*,*,#39655,.F.);
#52812=ORIENTED_EDGE('',*,*,#39656,.T.);
#52813=ORIENTED_EDGE('',*,*,#39657,.F.);
#52814=ORIENTED_EDGE('',*,*,#39658,.T.);
#52815=ORIENTED_EDGE('',*,*,#39659,.F.);
#52816=ORIENTED_EDGE('',*,*,#39660,.T.);
#52817=ORIENTED_EDGE('',*,*,#39661,.F.);
#52818=ORIENTED_EDGE('',*,*,#39662,.T.);
#52819=ORIENTED_EDGE('',*,*,#39663,.F.);
#52820=ORIENTED_EDGE('',*,*,#39664,.T.);
#52821=ORIENTED_EDGE('',*,*,#39665,.F.);
#52822=ORIENTED_EDGE('',*,*,#39666,.T.);
#52823=ORIENTED_EDGE('',*,*,#39667,.F.);
#52824=ORIENTED_EDGE('',*,*,#39668,.T.);
#52825=ORIENTED_EDGE('',*,*,#39669,.F.);
#52826=ORIENTED_EDGE('',*,*,#39670,.T.);
#52827=ORIENTED_EDGE('',*,*,#39671,.F.);
#52828=ORIENTED_EDGE('',*,*,#39672,.T.);
#52829=ORIENTED_EDGE('',*,*,#39673,.F.);
#52830=ORIENTED_EDGE('',*,*,#39674,.T.);
#52831=ORIENTED_EDGE('',*,*,#39675,.F.);
#52832=ORIENTED_EDGE('',*,*,#39676,.T.);
#52833=ORIENTED_EDGE('',*,*,#39677,.F.);
#52834=ORIENTED_EDGE('',*,*,#39678,.T.);
#52835=ORIENTED_EDGE('',*,*,#39679,.F.);
#52836=ORIENTED_EDGE('',*,*,#39680,.T.);
#52837=ORIENTED_EDGE('',*,*,#39681,.F.);
#52838=ORIENTED_EDGE('',*,*,#39682,.T.);
#52839=ORIENTED_EDGE('',*,*,#39683,.F.);
#52840=ORIENTED_EDGE('',*,*,#39684,.T.);
#52841=ORIENTED_EDGE('',*,*,#39685,.F.);
#52842=ORIENTED_EDGE('',*,*,#39686,.T.);
#52843=ORIENTED_EDGE('',*,*,#39687,.F.);
#52844=ORIENTED_EDGE('',*,*,#39688,.T.);
#52845=ORIENTED_EDGE('',*,*,#39689,.F.);
#52846=ORIENTED_EDGE('',*,*,#39690,.T.);
#52847=ORIENTED_EDGE('',*,*,#39691,.F.);
#52848=ORIENTED_EDGE('',*,*,#39692,.T.);
#52849=ORIENTED_EDGE('',*,*,#39693,.F.);
#52850=ORIENTED_EDGE('',*,*,#39694,.T.);
#52851=ORIENTED_EDGE('',*,*,#39695,.F.);
#52852=ORIENTED_EDGE('',*,*,#39696,.T.);
#52853=ORIENTED_EDGE('',*,*,#39697,.F.);
#52854=ORIENTED_EDGE('',*,*,#39698,.T.);
#52855=ORIENTED_EDGE('',*,*,#39699,.F.);
#52856=ORIENTED_EDGE('',*,*,#39700,.T.);
#52857=ORIENTED_EDGE('',*,*,#39701,.F.);
#52858=ORIENTED_EDGE('',*,*,#39702,.T.);
#52859=ORIENTED_EDGE('',*,*,#39703,.F.);
#52860=ORIENTED_EDGE('',*,*,#39704,.T.);
#52861=ORIENTED_EDGE('',*,*,#39705,.F.);
#52862=ORIENTED_EDGE('',*,*,#39706,.T.);
#52863=ORIENTED_EDGE('',*,*,#39707,.F.);
#52864=ORIENTED_EDGE('',*,*,#39708,.T.);
#52865=ORIENTED_EDGE('',*,*,#39709,.F.);
#52866=ORIENTED_EDGE('',*,*,#39710,.T.);
#52867=ORIENTED_EDGE('',*,*,#39711,.F.);
#52868=ORIENTED_EDGE('',*,*,#39712,.T.);
#52869=ORIENTED_EDGE('',*,*,#39713,.F.);
#52870=ORIENTED_EDGE('',*,*,#39714,.T.);
#52871=ORIENTED_EDGE('',*,*,#39715,.F.);
#52872=ORIENTED_EDGE('',*,*,#39716,.T.);
#52873=ORIENTED_EDGE('',*,*,#39717,.F.);
#52874=ORIENTED_EDGE('',*,*,#39718,.T.);
#52875=ORIENTED_EDGE('',*,*,#39719,.F.);
#52876=ORIENTED_EDGE('',*,*,#39720,.T.);
#52877=ORIENTED_EDGE('',*,*,#39721,.F.);
#52878=ORIENTED_EDGE('',*,*,#39722,.T.);
#52879=ORIENTED_EDGE('',*,*,#39723,.F.);
#52880=ORIENTED_EDGE('',*,*,#39724,.T.);
#52881=ORIENTED_EDGE('',*,*,#39725,.F.);
#52882=ORIENTED_EDGE('',*,*,#39726,.T.);
#52883=ORIENTED_EDGE('',*,*,#39727,.F.);
#52884=ORIENTED_EDGE('',*,*,#39728,.T.);
#52885=ORIENTED_EDGE('',*,*,#39729,.F.);
#52886=ORIENTED_EDGE('',*,*,#39730,.T.);
#52887=ORIENTED_EDGE('',*,*,#39731,.F.);
#52888=ORIENTED_EDGE('',*,*,#39732,.T.);
#52889=ORIENTED_EDGE('',*,*,#39733,.F.);
#52890=ORIENTED_EDGE('',*,*,#39734,.T.);
#52891=ORIENTED_EDGE('',*,*,#39735,.F.);
#52892=ORIENTED_EDGE('',*,*,#39736,.T.);
#52893=ORIENTED_EDGE('',*,*,#39737,.F.);
#52894=ORIENTED_EDGE('',*,*,#39738,.T.);
#52895=ORIENTED_EDGE('',*,*,#39739,.F.);
#52896=ORIENTED_EDGE('',*,*,#39740,.T.);
#52897=ORIENTED_EDGE('',*,*,#39741,.F.);
#52898=ORIENTED_EDGE('',*,*,#39742,.T.);
#52899=ORIENTED_EDGE('',*,*,#39743,.F.);
#52900=ORIENTED_EDGE('',*,*,#39744,.T.);
#52901=ORIENTED_EDGE('',*,*,#39745,.F.);
#52902=ORIENTED_EDGE('',*,*,#39746,.F.);
#52903=ORIENTED_EDGE('',*,*,#39747,.T.);
#52904=ORIENTED_EDGE('',*,*,#39748,.F.);
#52905=ORIENTED_EDGE('',*,*,#39749,.T.);
#52906=ORIENTED_EDGE('',*,*,#39750,.F.);
#52907=ORIENTED_EDGE('',*,*,#39751,.F.);
#52908=ORIENTED_EDGE('',*,*,#39752,.T.);
#52909=ORIENTED_EDGE('',*,*,#39753,.F.);
#52910=ORIENTED_EDGE('',*,*,#39754,.T.);
#52911=ORIENTED_EDGE('',*,*,#39755,.T.);
#52912=ORIENTED_EDGE('',*,*,#39756,.F.);
#52913=ORIENTED_EDGE('',*,*,#39757,.T.);
#52914=ORIENTED_EDGE('',*,*,#39758,.T.);
#52915=ORIENTED_EDGE('',*,*,#39759,.F.);
#52916=ORIENTED_EDGE('',*,*,#39760,.T.);
#52917=ORIENTED_EDGE('',*,*,#39761,.F.);
#52918=ORIENTED_EDGE('',*,*,#39762,.T.);
#52919=ORIENTED_EDGE('',*,*,#39763,.T.);
#52920=ORIENTED_EDGE('',*,*,#39764,.F.);
#52921=ORIENTED_EDGE('',*,*,#39765,.T.);
#52922=ORIENTED_EDGE('',*,*,#39766,.T.);
#52923=ORIENTED_EDGE('',*,*,#39767,.F.);
#52924=ORIENTED_EDGE('',*,*,#39768,.T.);
#52925=ORIENTED_EDGE('',*,*,#39769,.F.);
#52926=ORIENTED_EDGE('',*,*,#39770,.T.);
#52927=ORIENTED_EDGE('',*,*,#39771,.T.);
#52928=ORIENTED_EDGE('',*,*,#39772,.F.);
#52929=ORIENTED_EDGE('',*,*,#39773,.T.);
#52930=ORIENTED_EDGE('',*,*,#39774,.T.);
#52931=ORIENTED_EDGE('',*,*,#39775,.F.);
#52932=ORIENTED_EDGE('',*,*,#39776,.T.);
#52933=ORIENTED_EDGE('',*,*,#39777,.F.);
#52934=ORIENTED_EDGE('',*,*,#39778,.T.);
#52935=ORIENTED_EDGE('',*,*,#39779,.T.);
#52936=ORIENTED_EDGE('',*,*,#39780,.F.);
#52937=ORIENTED_EDGE('',*,*,#39781,.T.);
#52938=ORIENTED_EDGE('',*,*,#39782,.T.);
#52939=ORIENTED_EDGE('',*,*,#39783,.F.);
#52940=ORIENTED_EDGE('',*,*,#39784,.T.);
#52941=ORIENTED_EDGE('',*,*,#39785,.F.);
#52942=ORIENTED_EDGE('',*,*,#39786,.T.);
#52943=ORIENTED_EDGE('',*,*,#39787,.T.);
#52944=ORIENTED_EDGE('',*,*,#39788,.F.);
#52945=ORIENTED_EDGE('',*,*,#39789,.T.);
#52946=ORIENTED_EDGE('',*,*,#39790,.T.);
#52947=ORIENTED_EDGE('',*,*,#39791,.F.);
#52948=ORIENTED_EDGE('',*,*,#39792,.T.);
#52949=ORIENTED_EDGE('',*,*,#39793,.F.);
#52950=ORIENTED_EDGE('',*,*,#39794,.T.);
#52951=ORIENTED_EDGE('',*,*,#39795,.T.);
#52952=ORIENTED_EDGE('',*,*,#39796,.F.);
#52953=ORIENTED_EDGE('',*,*,#39797,.T.);
#52954=ORIENTED_EDGE('',*,*,#39798,.T.);
#52955=ORIENTED_EDGE('',*,*,#39799,.F.);
#52956=ORIENTED_EDGE('',*,*,#39800,.T.);
#52957=ORIENTED_EDGE('',*,*,#39801,.F.);
#52958=ORIENTED_EDGE('',*,*,#39802,.T.);
#52959=ORIENTED_EDGE('',*,*,#39803,.T.);
#52960=ORIENTED_EDGE('',*,*,#39804,.F.);
#52961=ORIENTED_EDGE('',*,*,#39805,.T.);
#52962=ORIENTED_EDGE('',*,*,#39806,.T.);
#52963=ORIENTED_EDGE('',*,*,#39807,.F.);
#52964=ORIENTED_EDGE('',*,*,#39808,.T.);
#52965=ORIENTED_EDGE('',*,*,#39809,.F.);
#52966=ORIENTED_EDGE('',*,*,#39810,.T.);
#52967=ORIENTED_EDGE('',*,*,#39811,.T.);
#52968=ORIENTED_EDGE('',*,*,#39812,.F.);
#52969=ORIENTED_EDGE('',*,*,#39813,.T.);
#52970=ORIENTED_EDGE('',*,*,#39814,.T.);
#52971=ORIENTED_EDGE('',*,*,#39815,.F.);
#52972=ORIENTED_EDGE('',*,*,#39816,.T.);
#52973=ORIENTED_EDGE('',*,*,#39817,.F.);
#52974=ORIENTED_EDGE('',*,*,#39818,.T.);
#52975=ORIENTED_EDGE('',*,*,#39819,.T.);
#52976=ORIENTED_EDGE('',*,*,#39820,.F.);
#52977=ORIENTED_EDGE('',*,*,#39821,.T.);
#52978=ORIENTED_EDGE('',*,*,#39822,.T.);
#52979=ORIENTED_EDGE('',*,*,#39823,.F.);
#52980=ORIENTED_EDGE('',*,*,#39824,.T.);
#52981=ORIENTED_EDGE('',*,*,#39825,.F.);
#52982=ORIENTED_EDGE('',*,*,#39826,.T.);
#52983=ORIENTED_EDGE('',*,*,#39827,.T.);
#52984=ORIENTED_EDGE('',*,*,#39828,.F.);
#52985=ORIENTED_EDGE('',*,*,#39829,.T.);
#52986=ORIENTED_EDGE('',*,*,#39830,.T.);
#52987=ORIENTED_EDGE('',*,*,#39831,.F.);
#52988=ORIENTED_EDGE('',*,*,#39832,.T.);
#52989=ORIENTED_EDGE('',*,*,#39833,.F.);
#52990=ORIENTED_EDGE('',*,*,#39834,.T.);
#52991=ORIENTED_EDGE('',*,*,#39835,.T.);
#52992=ORIENTED_EDGE('',*,*,#39836,.F.);
#52993=ORIENTED_EDGE('',*,*,#39837,.T.);
#52994=ORIENTED_EDGE('',*,*,#39838,.F.);
#52995=ORIENTED_EDGE('',*,*,#39839,.F.);
#52996=ORIENTED_EDGE('',*,*,#39840,.T.);
#52997=ORIENTED_EDGE('',*,*,#39841,.T.);
#52998=ORIENTED_EDGE('',*,*,#39842,.T.);
#52999=ORIENTED_EDGE('',*,*,#39843,.F.);
#53000=ORIENTED_EDGE('',*,*,#39844,.T.);
#53001=ORIENTED_EDGE('',*,*,#39845,.T.);
#53002=ORIENTED_EDGE('',*,*,#39846,.F.);
#53003=ORIENTED_EDGE('',*,*,#39847,.T.);
#53004=ORIENTED_EDGE('',*,*,#39848,.T.);
#53005=ORIENTED_EDGE('',*,*,#39849,.F.);
#53006=ORIENTED_EDGE('',*,*,#39850,.F.);
#53007=ORIENTED_EDGE('',*,*,#39851,.F.);
#53008=ORIENTED_EDGE('',*,*,#39852,.F.);
#53009=ORIENTED_EDGE('',*,*,#39853,.T.);
#53010=ORIENTED_EDGE('',*,*,#39854,.T.);
#53011=ORIENTED_EDGE('',*,*,#39855,.F.);
#53012=ORIENTED_EDGE('',*,*,#39856,.T.);
#53013=ORIENTED_EDGE('',*,*,#39857,.F.);
#53014=ORIENTED_EDGE('',*,*,#39858,.T.);
#53015=ORIENTED_EDGE('',*,*,#39859,.T.);
#53016=ORIENTED_EDGE('',*,*,#39860,.F.);
#53017=ORIENTED_EDGE('',*,*,#39861,.F.);
#53018=ORIENTED_EDGE('',*,*,#39862,.T.);
#53019=ORIENTED_EDGE('',*,*,#39863,.F.);
#53020=ORIENTED_EDGE('',*,*,#39864,.T.);
#53021=ORIENTED_EDGE('',*,*,#39865,.T.);
#53022=ORIENTED_EDGE('',*,*,#39866,.F.);
#53023=ORIENTED_EDGE('',*,*,#39867,.T.);
#53024=ORIENTED_EDGE('',*,*,#39868,.F.);
#53025=ORIENTED_EDGE('',*,*,#39869,.T.);
#53026=ORIENTED_EDGE('',*,*,#39870,.T.);
#53027=ORIENTED_EDGE('',*,*,#39871,.F.);
#53028=ORIENTED_EDGE('',*,*,#39872,.T.);
#53029=ORIENTED_EDGE('',*,*,#39873,.F.);
#53030=ORIENTED_EDGE('',*,*,#39874,.T.);
#53031=ORIENTED_EDGE('',*,*,#39875,.F.);
#53032=ORIENTED_EDGE('',*,*,#39876,.T.);
#53033=ORIENTED_EDGE('',*,*,#39877,.F.);
#53034=ORIENTED_EDGE('',*,*,#39878,.T.);
#53035=ORIENTED_EDGE('',*,*,#39879,.F.);
#53036=ORIENTED_EDGE('',*,*,#39880,.T.);
#53037=ORIENTED_EDGE('',*,*,#39881,.F.);
#53038=ORIENTED_EDGE('',*,*,#39882,.T.);
#53039=ORIENTED_EDGE('',*,*,#39883,.F.);
#53040=ORIENTED_EDGE('',*,*,#39884,.T.);
#53041=ORIENTED_EDGE('',*,*,#39885,.F.);
#53042=ORIENTED_EDGE('',*,*,#39886,.T.);
#53043=ORIENTED_EDGE('',*,*,#39887,.F.);
#53044=ORIENTED_EDGE('',*,*,#39888,.T.);
#53045=ORIENTED_EDGE('',*,*,#39889,.F.);
#53046=ORIENTED_EDGE('',*,*,#39890,.T.);
#53047=ORIENTED_EDGE('',*,*,#39891,.F.);
#53048=ORIENTED_EDGE('',*,*,#39892,.T.);
#53049=ORIENTED_EDGE('',*,*,#39893,.F.);
#53050=ORIENTED_EDGE('',*,*,#39894,.T.);
#53051=ORIENTED_EDGE('',*,*,#39895,.F.);
#53052=ORIENTED_EDGE('',*,*,#39896,.T.);
#53053=ORIENTED_EDGE('',*,*,#39897,.F.);
#53054=ORIENTED_EDGE('',*,*,#39898,.T.);
#53055=ORIENTED_EDGE('',*,*,#39899,.F.);
#53056=ORIENTED_EDGE('',*,*,#39900,.T.);
#53057=ORIENTED_EDGE('',*,*,#39901,.F.);
#53058=ORIENTED_EDGE('',*,*,#39902,.T.);
#53059=ORIENTED_EDGE('',*,*,#39903,.F.);
#53060=ORIENTED_EDGE('',*,*,#39904,.T.);
#53061=ORIENTED_EDGE('',*,*,#39905,.F.);
#53062=ORIENTED_EDGE('',*,*,#39906,.T.);
#53063=ORIENTED_EDGE('',*,*,#39907,.F.);
#53064=ORIENTED_EDGE('',*,*,#39908,.T.);
#53065=ORIENTED_EDGE('',*,*,#39909,.F.);
#53066=ORIENTED_EDGE('',*,*,#39910,.T.);
#53067=ORIENTED_EDGE('',*,*,#39911,.F.);
#53068=ORIENTED_EDGE('',*,*,#39912,.T.);
#53069=ORIENTED_EDGE('',*,*,#39913,.F.);
#53070=ORIENTED_EDGE('',*,*,#39914,.T.);
#53071=ORIENTED_EDGE('',*,*,#39915,.F.);
#53072=ORIENTED_EDGE('',*,*,#39916,.T.);
#53073=ORIENTED_EDGE('',*,*,#39917,.F.);
#53074=ORIENTED_EDGE('',*,*,#39918,.T.);
#53075=ORIENTED_EDGE('',*,*,#39919,.F.);
#53076=ORIENTED_EDGE('',*,*,#39920,.T.);
#53077=ORIENTED_EDGE('',*,*,#39921,.F.);
#53078=ORIENTED_EDGE('',*,*,#39922,.T.);
#53079=ORIENTED_EDGE('',*,*,#39923,.F.);
#53080=ORIENTED_EDGE('',*,*,#39924,.T.);
#53081=ORIENTED_EDGE('',*,*,#39925,.F.);
#53082=ORIENTED_EDGE('',*,*,#39926,.T.);
#53083=ORIENTED_EDGE('',*,*,#39927,.F.);
#53084=ORIENTED_EDGE('',*,*,#39928,.T.);
#53085=ORIENTED_EDGE('',*,*,#39929,.F.);
#53086=ORIENTED_EDGE('',*,*,#39930,.T.);
#53087=ORIENTED_EDGE('',*,*,#39931,.F.);
#53088=ORIENTED_EDGE('',*,*,#39932,.T.);
#53089=ORIENTED_EDGE('',*,*,#39933,.F.);
#53090=ORIENTED_EDGE('',*,*,#39934,.T.);
#53091=ORIENTED_EDGE('',*,*,#39935,.F.);
#53092=ORIENTED_EDGE('',*,*,#39936,.T.);
#53093=ORIENTED_EDGE('',*,*,#39937,.F.);
#53094=ORIENTED_EDGE('',*,*,#39938,.T.);
#53095=ORIENTED_EDGE('',*,*,#39939,.F.);
#53096=ORIENTED_EDGE('',*,*,#39940,.T.);
#53097=ORIENTED_EDGE('',*,*,#39941,.F.);
#53098=ORIENTED_EDGE('',*,*,#39942,.T.);
#53099=ORIENTED_EDGE('',*,*,#39943,.F.);
#53100=ORIENTED_EDGE('',*,*,#39944,.T.);
#53101=ORIENTED_EDGE('',*,*,#39945,.F.);
#53102=ORIENTED_EDGE('',*,*,#39946,.T.);
#53103=ORIENTED_EDGE('',*,*,#39947,.F.);
#53104=ORIENTED_EDGE('',*,*,#39948,.T.);
#53105=ORIENTED_EDGE('',*,*,#39949,.F.);
#53106=ORIENTED_EDGE('',*,*,#39950,.T.);
#53107=ORIENTED_EDGE('',*,*,#39951,.F.);
#53108=ORIENTED_EDGE('',*,*,#39952,.T.);
#53109=ORIENTED_EDGE('',*,*,#39953,.F.);
#53110=ORIENTED_EDGE('',*,*,#39954,.T.);
#53111=ORIENTED_EDGE('',*,*,#39955,.F.);
#53112=ORIENTED_EDGE('',*,*,#39956,.T.);
#53113=ORIENTED_EDGE('',*,*,#39957,.F.);
#53114=ORIENTED_EDGE('',*,*,#39958,.T.);
#53115=ORIENTED_EDGE('',*,*,#39959,.F.);
#53116=ORIENTED_EDGE('',*,*,#39960,.T.);
#53117=ORIENTED_EDGE('',*,*,#39961,.F.);
#53118=ORIENTED_EDGE('',*,*,#39962,.T.);
#53119=ORIENTED_EDGE('',*,*,#39963,.F.);
#53120=ORIENTED_EDGE('',*,*,#39964,.T.);
#53121=ORIENTED_EDGE('',*,*,#39965,.F.);
#53122=ORIENTED_EDGE('',*,*,#39966,.T.);
#53123=ORIENTED_EDGE('',*,*,#39967,.F.);
#53124=ORIENTED_EDGE('',*,*,#39968,.T.);
#53125=ORIENTED_EDGE('',*,*,#39969,.F.);
#53126=ORIENTED_EDGE('',*,*,#39970,.T.);
#53127=ORIENTED_EDGE('',*,*,#39971,.F.);
#53128=ORIENTED_EDGE('',*,*,#39972,.T.);
#53129=ORIENTED_EDGE('',*,*,#39973,.F.);
#53130=ORIENTED_EDGE('',*,*,#39974,.T.);
#53131=ORIENTED_EDGE('',*,*,#39975,.T.);
#53132=ORIENTED_EDGE('',*,*,#39976,.T.);
#53133=ORIENTED_EDGE('',*,*,#39977,.F.);
#53134=ORIENTED_EDGE('',*,*,#39978,.T.);
#53135=ORIENTED_EDGE('',*,*,#39979,.T.);
#53136=ORIENTED_EDGE('',*,*,#39980,.F.);
#53137=ORIENTED_EDGE('',*,*,#39981,.T.);
#53138=ORIENTED_EDGE('',*,*,#39982,.F.);
#53139=ORIENTED_EDGE('',*,*,#39983,.T.);
#53140=ORIENTED_EDGE('',*,*,#39984,.F.);
#53141=ORIENTED_EDGE('',*,*,#39985,.F.);
#53142=ORIENTED_EDGE('',*,*,#39986,.T.);
#53143=ORIENTED_EDGE('',*,*,#39987,.F.);
#53144=ORIENTED_EDGE('',*,*,#39988,.T.);
#53145=ORIENTED_EDGE('',*,*,#39989,.F.);
#53146=ORIENTED_EDGE('',*,*,#39990,.F.);
#53147=ORIENTED_EDGE('',*,*,#39991,.T.);
#53148=ORIENTED_EDGE('',*,*,#39992,.F.);
#53149=ORIENTED_EDGE('',*,*,#39993,.T.);
#53150=ORIENTED_EDGE('',*,*,#39994,.T.);
#53151=ORIENTED_EDGE('',*,*,#39995,.F.);
#53152=ORIENTED_EDGE('',*,*,#39996,.F.);
#53153=ORIENTED_EDGE('',*,*,#39997,.T.);
#53154=ORIENTED_EDGE('',*,*,#39998,.F.);
#53155=ORIENTED_EDGE('',*,*,#39999,.T.);
#53156=ORIENTED_EDGE('',*,*,#40000,.F.);
#53157=ORIENTED_EDGE('',*,*,#40001,.F.);
#53158=ORIENTED_EDGE('',*,*,#40002,.T.);
#53159=ORIENTED_EDGE('',*,*,#40003,.F.);
#53160=ORIENTED_EDGE('',*,*,#40004,.T.);
#53161=ORIENTED_EDGE('',*,*,#40005,.F.);
#53162=ORIENTED_EDGE('',*,*,#40006,.T.);
#53163=ORIENTED_EDGE('',*,*,#40007,.F.);
#53164=ORIENTED_EDGE('',*,*,#40008,.T.);
#53165=ORIENTED_EDGE('',*,*,#40009,.F.);
#53166=ORIENTED_EDGE('',*,*,#40010,.T.);
#53167=ORIENTED_EDGE('',*,*,#40011,.F.);
#53168=ORIENTED_EDGE('',*,*,#40012,.T.);
#53169=ORIENTED_EDGE('',*,*,#40013,.F.);
#53170=ORIENTED_EDGE('',*,*,#40014,.T.);
#53171=ORIENTED_EDGE('',*,*,#40015,.F.);
#53172=ORIENTED_EDGE('',*,*,#40016,.T.);
#53173=ORIENTED_EDGE('',*,*,#40017,.F.);
#53174=ORIENTED_EDGE('',*,*,#40018,.T.);
#53175=ORIENTED_EDGE('',*,*,#40019,.F.);
#53176=ORIENTED_EDGE('',*,*,#40020,.T.);
#53177=ORIENTED_EDGE('',*,*,#40021,.F.);
#53178=ORIENTED_EDGE('',*,*,#40022,.T.);
#53179=ORIENTED_EDGE('',*,*,#40023,.F.);
#53180=ORIENTED_EDGE('',*,*,#40024,.T.);
#53181=ORIENTED_EDGE('',*,*,#40025,.F.);
#53182=ORIENTED_EDGE('',*,*,#40026,.T.);
#53183=ORIENTED_EDGE('',*,*,#40027,.F.);
#53184=ORIENTED_EDGE('',*,*,#40028,.T.);
#53185=ORIENTED_EDGE('',*,*,#40029,.F.);
#53186=ORIENTED_EDGE('',*,*,#40030,.T.);
#53187=ORIENTED_EDGE('',*,*,#40031,.F.);
#53188=ORIENTED_EDGE('',*,*,#40032,.T.);
#53189=ORIENTED_EDGE('',*,*,#40033,.F.);
#53190=ORIENTED_EDGE('',*,*,#40034,.T.);
#53191=ORIENTED_EDGE('',*,*,#40035,.F.);
#53192=ORIENTED_EDGE('',*,*,#40036,.T.);
#53193=ORIENTED_EDGE('',*,*,#40037,.F.);
#53194=ORIENTED_EDGE('',*,*,#40038,.T.);
#53195=ORIENTED_EDGE('',*,*,#40039,.F.);
#53196=ORIENTED_EDGE('',*,*,#40040,.T.);
#53197=ORIENTED_EDGE('',*,*,#40041,.F.);
#53198=ORIENTED_EDGE('',*,*,#40042,.T.);
#53199=ORIENTED_EDGE('',*,*,#40043,.F.);
#53200=ORIENTED_EDGE('',*,*,#40044,.T.);
#53201=ORIENTED_EDGE('',*,*,#40045,.F.);
#53202=ORIENTED_EDGE('',*,*,#40046,.T.);
#53203=ORIENTED_EDGE('',*,*,#40047,.F.);
#53204=ORIENTED_EDGE('',*,*,#40048,.T.);
#53205=ORIENTED_EDGE('',*,*,#40049,.F.);
#53206=ORIENTED_EDGE('',*,*,#40050,.T.);
#53207=ORIENTED_EDGE('',*,*,#40051,.F.);
#53208=ORIENTED_EDGE('',*,*,#40052,.T.);
#53209=ORIENTED_EDGE('',*,*,#40053,.F.);
#53210=ORIENTED_EDGE('',*,*,#40054,.T.);
#53211=ORIENTED_EDGE('',*,*,#40055,.F.);
#53212=ORIENTED_EDGE('',*,*,#40056,.T.);
#53213=ORIENTED_EDGE('',*,*,#40057,.F.);
#53214=ORIENTED_EDGE('',*,*,#40058,.T.);
#53215=ORIENTED_EDGE('',*,*,#40059,.F.);
#53216=ORIENTED_EDGE('',*,*,#40060,.T.);
#53217=ORIENTED_EDGE('',*,*,#40061,.F.);
#53218=ORIENTED_EDGE('',*,*,#40062,.T.);
#53219=ORIENTED_EDGE('',*,*,#40063,.F.);
#53220=ORIENTED_EDGE('',*,*,#40064,.T.);
#53221=ORIENTED_EDGE('',*,*,#40065,.F.);
#53222=ORIENTED_EDGE('',*,*,#40066,.T.);
#53223=ORIENTED_EDGE('',*,*,#40067,.F.);
#53224=ORIENTED_EDGE('',*,*,#40068,.T.);
#53225=ORIENTED_EDGE('',*,*,#40069,.F.);
#53226=ORIENTED_EDGE('',*,*,#40070,.T.);
#53227=ORIENTED_EDGE('',*,*,#40071,.F.);
#53228=ORIENTED_EDGE('',*,*,#40072,.T.);
#53229=ORIENTED_EDGE('',*,*,#40073,.F.);
#53230=ORIENTED_EDGE('',*,*,#40074,.T.);
#53231=ORIENTED_EDGE('',*,*,#40075,.F.);
#53232=ORIENTED_EDGE('',*,*,#40076,.T.);
#53233=ORIENTED_EDGE('',*,*,#40077,.F.);
#53234=ORIENTED_EDGE('',*,*,#40078,.T.);
#53235=ORIENTED_EDGE('',*,*,#40079,.F.);
#53236=ORIENTED_EDGE('',*,*,#40080,.T.);
#53237=ORIENTED_EDGE('',*,*,#40081,.F.);
#53238=ORIENTED_EDGE('',*,*,#40082,.T.);
#53239=ORIENTED_EDGE('',*,*,#40083,.F.);
#53240=ORIENTED_EDGE('',*,*,#40084,.T.);
#53241=ORIENTED_EDGE('',*,*,#40085,.F.);
#53242=ORIENTED_EDGE('',*,*,#40086,.T.);
#53243=ORIENTED_EDGE('',*,*,#40087,.F.);
#53244=ORIENTED_EDGE('',*,*,#40088,.T.);
#53245=ORIENTED_EDGE('',*,*,#40089,.F.);
#53246=ORIENTED_EDGE('',*,*,#40090,.T.);
#53247=ORIENTED_EDGE('',*,*,#40091,.F.);
#53248=ORIENTED_EDGE('',*,*,#40092,.T.);
#53249=ORIENTED_EDGE('',*,*,#40093,.F.);
#53250=ORIENTED_EDGE('',*,*,#40094,.T.);
#53251=ORIENTED_EDGE('',*,*,#40095,.F.);
#53252=ORIENTED_EDGE('',*,*,#40096,.T.);
#53253=ORIENTED_EDGE('',*,*,#40097,.F.);
#53254=ORIENTED_EDGE('',*,*,#40098,.T.);
#53255=ORIENTED_EDGE('',*,*,#40099,.F.);
#53256=ORIENTED_EDGE('',*,*,#40100,.T.);
#53257=ORIENTED_EDGE('',*,*,#40101,.F.);
#53258=ORIENTED_EDGE('',*,*,#40102,.T.);
#53259=ORIENTED_EDGE('',*,*,#40103,.F.);
#53260=ORIENTED_EDGE('',*,*,#40104,.T.);
#53261=ORIENTED_EDGE('',*,*,#40105,.F.);
#53262=ORIENTED_EDGE('',*,*,#40106,.F.);
#53263=ORIENTED_EDGE('',*,*,#40107,.T.);
#53264=ORIENTED_EDGE('',*,*,#40108,.F.);
#53265=ORIENTED_EDGE('',*,*,#40109,.T.);
#53266=ORIENTED_EDGE('',*,*,#40110,.F.);
#53267=ORIENTED_EDGE('',*,*,#40111,.F.);
#53268=ORIENTED_EDGE('',*,*,#40112,.T.);
#53269=ORIENTED_EDGE('',*,*,#40113,.F.);
#53270=ORIENTED_EDGE('',*,*,#40114,.T.);
#53271=ORIENTED_EDGE('',*,*,#40115,.T.);
#53272=ORIENTED_EDGE('',*,*,#40116,.F.);
#53273=ORIENTED_EDGE('',*,*,#40117,.T.);
#53274=ORIENTED_EDGE('',*,*,#40118,.T.);
#53275=ORIENTED_EDGE('',*,*,#40119,.F.);
#53276=ORIENTED_EDGE('',*,*,#40120,.T.);
#53277=ORIENTED_EDGE('',*,*,#40121,.F.);
#53278=ORIENTED_EDGE('',*,*,#40122,.T.);
#53279=ORIENTED_EDGE('',*,*,#40123,.T.);
#53280=ORIENTED_EDGE('',*,*,#40124,.F.);
#53281=ORIENTED_EDGE('',*,*,#40125,.T.);
#53282=ORIENTED_EDGE('',*,*,#40126,.T.);
#53283=ORIENTED_EDGE('',*,*,#40127,.F.);
#53284=ORIENTED_EDGE('',*,*,#40128,.T.);
#53285=ORIENTED_EDGE('',*,*,#40129,.F.);
#53286=ORIENTED_EDGE('',*,*,#40130,.T.);
#53287=ORIENTED_EDGE('',*,*,#40131,.T.);
#53288=ORIENTED_EDGE('',*,*,#40132,.F.);
#53289=ORIENTED_EDGE('',*,*,#40133,.T.);
#53290=ORIENTED_EDGE('',*,*,#40134,.T.);
#53291=ORIENTED_EDGE('',*,*,#40135,.F.);
#53292=ORIENTED_EDGE('',*,*,#40136,.T.);
#53293=ORIENTED_EDGE('',*,*,#40137,.F.);
#53294=ORIENTED_EDGE('',*,*,#40138,.T.);
#53295=ORIENTED_EDGE('',*,*,#40139,.T.);
#53296=ORIENTED_EDGE('',*,*,#40140,.F.);
#53297=ORIENTED_EDGE('',*,*,#40141,.T.);
#53298=ORIENTED_EDGE('',*,*,#40142,.T.);
#53299=ORIENTED_EDGE('',*,*,#40143,.F.);
#53300=ORIENTED_EDGE('',*,*,#40144,.T.);
#53301=ORIENTED_EDGE('',*,*,#40145,.F.);
#53302=ORIENTED_EDGE('',*,*,#40146,.T.);
#53303=ORIENTED_EDGE('',*,*,#40147,.T.);
#53304=ORIENTED_EDGE('',*,*,#40148,.F.);
#53305=ORIENTED_EDGE('',*,*,#40149,.T.);
#53306=ORIENTED_EDGE('',*,*,#40150,.T.);
#53307=ORIENTED_EDGE('',*,*,#40151,.F.);
#53308=ORIENTED_EDGE('',*,*,#40152,.T.);
#53309=ORIENTED_EDGE('',*,*,#40153,.F.);
#53310=ORIENTED_EDGE('',*,*,#40154,.T.);
#53311=ORIENTED_EDGE('',*,*,#40155,.T.);
#53312=ORIENTED_EDGE('',*,*,#40156,.F.);
#53313=ORIENTED_EDGE('',*,*,#40157,.T.);
#53314=ORIENTED_EDGE('',*,*,#40158,.T.);
#53315=ORIENTED_EDGE('',*,*,#40159,.F.);
#53316=ORIENTED_EDGE('',*,*,#40160,.T.);
#53317=ORIENTED_EDGE('',*,*,#40161,.F.);
#53318=ORIENTED_EDGE('',*,*,#40162,.T.);
#53319=ORIENTED_EDGE('',*,*,#40163,.T.);
#53320=ORIENTED_EDGE('',*,*,#40164,.F.);
#53321=ORIENTED_EDGE('',*,*,#40165,.T.);
#53322=ORIENTED_EDGE('',*,*,#40166,.T.);
#53323=ORIENTED_EDGE('',*,*,#40167,.F.);
#53324=ORIENTED_EDGE('',*,*,#40168,.F.);
#53325=ORIENTED_EDGE('',*,*,#40169,.F.);
#53326=ORIENTED_EDGE('',*,*,#40170,.F.);
#53327=ORIENTED_EDGE('',*,*,#40171,.T.);
#53328=ORIENTED_EDGE('',*,*,#40172,.T.);
#53329=ORIENTED_EDGE('',*,*,#40173,.F.);
#53330=ORIENTED_EDGE('',*,*,#40174,.T.);
#53331=ORIENTED_EDGE('',*,*,#40175,.F.);
#53332=ORIENTED_EDGE('',*,*,#40176,.T.);
#53333=ORIENTED_EDGE('',*,*,#40177,.T.);
#53334=ORIENTED_EDGE('',*,*,#40178,.F.);
#53335=ORIENTED_EDGE('',*,*,#40179,.F.);
#53336=ORIENTED_EDGE('',*,*,#40180,.T.);
#53337=ORIENTED_EDGE('',*,*,#40181,.F.);
#53338=ORIENTED_EDGE('',*,*,#40182,.T.);
#53339=ORIENTED_EDGE('',*,*,#40183,.T.);
#53340=ORIENTED_EDGE('',*,*,#40184,.F.);
#53341=ORIENTED_EDGE('',*,*,#40185,.T.);
#53342=ORIENTED_EDGE('',*,*,#40186,.F.);
#53343=ORIENTED_EDGE('',*,*,#40187,.T.);
#53344=ORIENTED_EDGE('',*,*,#40188,.T.);
#53345=ORIENTED_EDGE('',*,*,#40189,.F.);
#53346=ORIENTED_EDGE('',*,*,#40190,.T.);
#53347=ORIENTED_EDGE('',*,*,#40191,.F.);
#53348=ORIENTED_EDGE('',*,*,#40192,.T.);
#53349=ORIENTED_EDGE('',*,*,#40193,.F.);
#53350=ORIENTED_EDGE('',*,*,#40194,.T.);
#53351=ORIENTED_EDGE('',*,*,#40195,.F.);
#53352=ORIENTED_EDGE('',*,*,#40196,.T.);
#53353=ORIENTED_EDGE('',*,*,#40197,.F.);
#53354=ORIENTED_EDGE('',*,*,#40198,.T.);
#53355=ORIENTED_EDGE('',*,*,#40199,.F.);
#53356=ORIENTED_EDGE('',*,*,#40200,.T.);
#53357=ORIENTED_EDGE('',*,*,#40201,.F.);
#53358=ORIENTED_EDGE('',*,*,#40202,.T.);
#53359=ORIENTED_EDGE('',*,*,#40203,.F.);
#53360=ORIENTED_EDGE('',*,*,#40204,.T.);
#53361=ORIENTED_EDGE('',*,*,#40205,.F.);
#53362=ORIENTED_EDGE('',*,*,#40206,.T.);
#53363=ORIENTED_EDGE('',*,*,#40207,.F.);
#53364=ORIENTED_EDGE('',*,*,#40208,.T.);
#53365=ORIENTED_EDGE('',*,*,#40209,.F.);
#53366=ORIENTED_EDGE('',*,*,#40210,.T.);
#53367=ORIENTED_EDGE('',*,*,#40211,.F.);
#53368=ORIENTED_EDGE('',*,*,#40212,.T.);
#53369=ORIENTED_EDGE('',*,*,#40213,.F.);
#53370=ORIENTED_EDGE('',*,*,#40214,.T.);
#53371=ORIENTED_EDGE('',*,*,#40215,.F.);
#53372=ORIENTED_EDGE('',*,*,#40216,.T.);
#53373=ORIENTED_EDGE('',*,*,#40217,.F.);
#53374=ORIENTED_EDGE('',*,*,#40218,.T.);
#53375=ORIENTED_EDGE('',*,*,#40219,.F.);
#53376=ORIENTED_EDGE('',*,*,#40220,.T.);
#53377=ORIENTED_EDGE('',*,*,#40221,.F.);
#53378=ORIENTED_EDGE('',*,*,#40222,.T.);
#53379=ORIENTED_EDGE('',*,*,#40223,.F.);
#53380=ORIENTED_EDGE('',*,*,#40224,.T.);
#53381=ORIENTED_EDGE('',*,*,#40225,.F.);
#53382=ORIENTED_EDGE('',*,*,#40226,.T.);
#53383=ORIENTED_EDGE('',*,*,#40227,.F.);
#53384=ORIENTED_EDGE('',*,*,#40228,.T.);
#53385=ORIENTED_EDGE('',*,*,#40229,.F.);
#53386=ORIENTED_EDGE('',*,*,#40230,.T.);
#53387=ORIENTED_EDGE('',*,*,#40231,.F.);
#53388=ORIENTED_EDGE('',*,*,#40232,.T.);
#53389=ORIENTED_EDGE('',*,*,#40233,.F.);
#53390=ORIENTED_EDGE('',*,*,#40234,.T.);
#53391=ORIENTED_EDGE('',*,*,#40235,.F.);
#53392=ORIENTED_EDGE('',*,*,#40236,.T.);
#53393=ORIENTED_EDGE('',*,*,#40237,.F.);
#53394=ORIENTED_EDGE('',*,*,#40238,.T.);
#53395=ORIENTED_EDGE('',*,*,#40239,.F.);
#53396=ORIENTED_EDGE('',*,*,#40240,.T.);
#53397=ORIENTED_EDGE('',*,*,#40241,.F.);
#53398=ORIENTED_EDGE('',*,*,#40242,.T.);
#53399=ORIENTED_EDGE('',*,*,#40243,.F.);
#53400=ORIENTED_EDGE('',*,*,#40244,.T.);
#53401=ORIENTED_EDGE('',*,*,#40245,.F.);
#53402=ORIENTED_EDGE('',*,*,#40246,.T.);
#53403=ORIENTED_EDGE('',*,*,#40247,.F.);
#53404=ORIENTED_EDGE('',*,*,#40248,.T.);
#53405=ORIENTED_EDGE('',*,*,#40249,.F.);
#53406=ORIENTED_EDGE('',*,*,#40250,.T.);
#53407=ORIENTED_EDGE('',*,*,#40251,.F.);
#53408=ORIENTED_EDGE('',*,*,#40252,.T.);
#53409=ORIENTED_EDGE('',*,*,#40253,.F.);
#53410=ORIENTED_EDGE('',*,*,#40254,.T.);
#53411=ORIENTED_EDGE('',*,*,#40255,.F.);
#53412=ORIENTED_EDGE('',*,*,#40256,.T.);
#53413=ORIENTED_EDGE('',*,*,#40257,.F.);
#53414=ORIENTED_EDGE('',*,*,#40258,.T.);
#53415=ORIENTED_EDGE('',*,*,#40259,.F.);
#53416=ORIENTED_EDGE('',*,*,#40260,.T.);
#53417=ORIENTED_EDGE('',*,*,#40261,.F.);
#53418=ORIENTED_EDGE('',*,*,#40262,.T.);
#53419=ORIENTED_EDGE('',*,*,#40263,.F.);
#53420=ORIENTED_EDGE('',*,*,#40264,.T.);
#53421=ORIENTED_EDGE('',*,*,#40265,.F.);
#53422=ORIENTED_EDGE('',*,*,#40266,.T.);
#53423=ORIENTED_EDGE('',*,*,#40267,.F.);
#53424=ORIENTED_EDGE('',*,*,#40268,.T.);
#53425=ORIENTED_EDGE('',*,*,#40269,.F.);
#53426=ORIENTED_EDGE('',*,*,#40270,.T.);
#53427=ORIENTED_EDGE('',*,*,#40271,.F.);
#53428=ORIENTED_EDGE('',*,*,#40272,.T.);
#53429=ORIENTED_EDGE('',*,*,#40273,.F.);
#53430=ORIENTED_EDGE('',*,*,#40274,.T.);
#53431=ORIENTED_EDGE('',*,*,#40275,.F.);
#53432=ORIENTED_EDGE('',*,*,#40276,.T.);
#53433=ORIENTED_EDGE('',*,*,#40277,.F.);
#53434=ORIENTED_EDGE('',*,*,#40278,.T.);
#53435=ORIENTED_EDGE('',*,*,#40279,.F.);
#53436=ORIENTED_EDGE('',*,*,#40280,.T.);
#53437=ORIENTED_EDGE('',*,*,#40281,.F.);
#53438=ORIENTED_EDGE('',*,*,#40282,.T.);
#53439=ORIENTED_EDGE('',*,*,#40283,.F.);
#53440=ORIENTED_EDGE('',*,*,#40284,.T.);
#53441=ORIENTED_EDGE('',*,*,#40285,.F.);
#53442=ORIENTED_EDGE('',*,*,#40286,.T.);
#53443=ORIENTED_EDGE('',*,*,#40287,.F.);
#53444=ORIENTED_EDGE('',*,*,#40288,.T.);
#53445=ORIENTED_EDGE('',*,*,#40289,.F.);
#53446=ORIENTED_EDGE('',*,*,#40290,.T.);
#53447=ORIENTED_EDGE('',*,*,#40291,.F.);
#53448=ORIENTED_EDGE('',*,*,#40292,.T.);
#53449=ORIENTED_EDGE('',*,*,#40293,.T.);
#53450=ORIENTED_EDGE('',*,*,#40294,.T.);
#53451=ORIENTED_EDGE('',*,*,#40295,.F.);
#53452=ORIENTED_EDGE('',*,*,#40296,.T.);
#53453=ORIENTED_EDGE('',*,*,#40297,.T.);
#53454=ORIENTED_EDGE('',*,*,#40298,.F.);
#53455=ORIENTED_EDGE('',*,*,#40299,.T.);
#53456=ORIENTED_EDGE('',*,*,#40300,.F.);
#53457=ORIENTED_EDGE('',*,*,#40301,.T.);
#53458=ORIENTED_EDGE('',*,*,#40302,.F.);
#53459=ORIENTED_EDGE('',*,*,#40303,.F.);
#53460=ORIENTED_EDGE('',*,*,#40304,.T.);
#53461=ORIENTED_EDGE('',*,*,#40305,.F.);
#53462=ORIENTED_EDGE('',*,*,#40306,.T.);
#53463=ORIENTED_EDGE('',*,*,#40307,.F.);
#53464=ORIENTED_EDGE('',*,*,#40308,.F.);
#53465=ORIENTED_EDGE('',*,*,#40309,.T.);
#53466=ORIENTED_EDGE('',*,*,#40310,.F.);
#53467=ORIENTED_EDGE('',*,*,#40311,.T.);
#53468=ORIENTED_EDGE('',*,*,#40312,.T.);
#53469=ORIENTED_EDGE('',*,*,#40313,.F.);
#53470=ORIENTED_EDGE('',*,*,#40314,.F.);
#53471=ORIENTED_EDGE('',*,*,#40315,.T.);
#53472=ORIENTED_EDGE('',*,*,#40316,.F.);
#53473=ORIENTED_EDGE('',*,*,#40317,.T.);
#53474=ORIENTED_EDGE('',*,*,#40318,.F.);
#53475=ORIENTED_EDGE('',*,*,#40319,.F.);
#53476=ORIENTED_EDGE('',*,*,#40320,.T.);
#53477=ORIENTED_EDGE('',*,*,#40321,.F.);
#53478=ORIENTED_EDGE('',*,*,#40322,.T.);
#53479=ORIENTED_EDGE('',*,*,#40323,.F.);
#53480=ORIENTED_EDGE('',*,*,#40324,.T.);
#53481=ORIENTED_EDGE('',*,*,#40325,.F.);
#53482=ORIENTED_EDGE('',*,*,#40326,.T.);
#53483=ORIENTED_EDGE('',*,*,#40327,.F.);
#53484=ORIENTED_EDGE('',*,*,#40328,.T.);
#53485=ORIENTED_EDGE('',*,*,#40329,.F.);
#53486=ORIENTED_EDGE('',*,*,#40330,.T.);
#53487=ORIENTED_EDGE('',*,*,#40331,.F.);
#53488=ORIENTED_EDGE('',*,*,#40332,.T.);
#53489=ORIENTED_EDGE('',*,*,#40333,.F.);
#53490=ORIENTED_EDGE('',*,*,#40334,.T.);
#53491=ORIENTED_EDGE('',*,*,#40335,.F.);
#53492=ORIENTED_EDGE('',*,*,#40336,.T.);
#53493=ORIENTED_EDGE('',*,*,#40337,.F.);
#53494=ORIENTED_EDGE('',*,*,#40338,.T.);
#53495=ORIENTED_EDGE('',*,*,#40339,.F.);
#53496=ORIENTED_EDGE('',*,*,#40340,.T.);
#53497=ORIENTED_EDGE('',*,*,#40341,.F.);
#53498=ORIENTED_EDGE('',*,*,#40342,.T.);
#53499=ORIENTED_EDGE('',*,*,#40343,.F.);
#53500=ORIENTED_EDGE('',*,*,#40344,.T.);
#53501=ORIENTED_EDGE('',*,*,#40345,.F.);
#53502=ORIENTED_EDGE('',*,*,#40346,.T.);
#53503=ORIENTED_EDGE('',*,*,#40347,.F.);
#53504=ORIENTED_EDGE('',*,*,#40348,.T.);
#53505=ORIENTED_EDGE('',*,*,#40349,.F.);
#53506=ORIENTED_EDGE('',*,*,#40350,.T.);
#53507=ORIENTED_EDGE('',*,*,#40351,.F.);
#53508=ORIENTED_EDGE('',*,*,#40352,.T.);
#53509=ORIENTED_EDGE('',*,*,#40353,.F.);
#53510=ORIENTED_EDGE('',*,*,#40354,.T.);
#53511=ORIENTED_EDGE('',*,*,#40355,.F.);
#53512=ORIENTED_EDGE('',*,*,#40356,.T.);
#53513=ORIENTED_EDGE('',*,*,#40357,.F.);
#53514=ORIENTED_EDGE('',*,*,#40358,.T.);
#53515=ORIENTED_EDGE('',*,*,#40359,.F.);
#53516=ORIENTED_EDGE('',*,*,#40360,.T.);
#53517=ORIENTED_EDGE('',*,*,#40361,.F.);
#53518=ORIENTED_EDGE('',*,*,#40362,.T.);
#53519=ORIENTED_EDGE('',*,*,#40363,.F.);
#53520=ORIENTED_EDGE('',*,*,#40364,.T.);
#53521=ORIENTED_EDGE('',*,*,#40365,.F.);
#53522=ORIENTED_EDGE('',*,*,#40366,.T.);
#53523=ORIENTED_EDGE('',*,*,#40367,.F.);
#53524=ORIENTED_EDGE('',*,*,#40368,.T.);
#53525=ORIENTED_EDGE('',*,*,#40369,.F.);
#53526=ORIENTED_EDGE('',*,*,#40370,.T.);
#53527=ORIENTED_EDGE('',*,*,#40371,.F.);
#53528=ORIENTED_EDGE('',*,*,#40372,.T.);
#53529=ORIENTED_EDGE('',*,*,#40373,.F.);
#53530=ORIENTED_EDGE('',*,*,#40374,.T.);
#53531=ORIENTED_EDGE('',*,*,#40375,.F.);
#53532=ORIENTED_EDGE('',*,*,#40376,.T.);
#53533=ORIENTED_EDGE('',*,*,#40377,.F.);
#53534=ORIENTED_EDGE('',*,*,#40378,.T.);
#53535=ORIENTED_EDGE('',*,*,#40379,.F.);
#53536=ORIENTED_EDGE('',*,*,#40380,.T.);
#53537=ORIENTED_EDGE('',*,*,#40381,.F.);
#53538=ORIENTED_EDGE('',*,*,#40382,.T.);
#53539=ORIENTED_EDGE('',*,*,#40383,.F.);
#53540=ORIENTED_EDGE('',*,*,#40384,.T.);
#53541=ORIENTED_EDGE('',*,*,#40385,.F.);
#53542=ORIENTED_EDGE('',*,*,#40386,.T.);
#53543=ORIENTED_EDGE('',*,*,#40387,.F.);
#53544=ORIENTED_EDGE('',*,*,#40388,.T.);
#53545=ORIENTED_EDGE('',*,*,#40389,.F.);
#53546=ORIENTED_EDGE('',*,*,#40390,.T.);
#53547=ORIENTED_EDGE('',*,*,#40391,.F.);
#53548=ORIENTED_EDGE('',*,*,#40392,.T.);
#53549=ORIENTED_EDGE('',*,*,#40393,.F.);
#53550=ORIENTED_EDGE('',*,*,#40394,.T.);
#53551=ORIENTED_EDGE('',*,*,#40395,.F.);
#53552=ORIENTED_EDGE('',*,*,#40396,.T.);
#53553=ORIENTED_EDGE('',*,*,#40397,.F.);
#53554=ORIENTED_EDGE('',*,*,#40398,.T.);
#53555=ORIENTED_EDGE('',*,*,#40399,.F.);
#53556=ORIENTED_EDGE('',*,*,#40400,.T.);
#53557=ORIENTED_EDGE('',*,*,#40401,.F.);
#53558=ORIENTED_EDGE('',*,*,#40402,.T.);
#53559=ORIENTED_EDGE('',*,*,#40403,.F.);
#53560=ORIENTED_EDGE('',*,*,#40404,.T.);
#53561=ORIENTED_EDGE('',*,*,#40405,.F.);
#53562=ORIENTED_EDGE('',*,*,#40406,.T.);
#53563=ORIENTED_EDGE('',*,*,#40407,.F.);
#53564=ORIENTED_EDGE('',*,*,#40408,.T.);
#53565=ORIENTED_EDGE('',*,*,#40409,.F.);
#53566=ORIENTED_EDGE('',*,*,#40410,.T.);
#53567=ORIENTED_EDGE('',*,*,#40411,.F.);
#53568=ORIENTED_EDGE('',*,*,#40412,.T.);
#53569=ORIENTED_EDGE('',*,*,#40413,.F.);
#53570=ORIENTED_EDGE('',*,*,#40414,.T.);
#53571=ORIENTED_EDGE('',*,*,#40415,.F.);
#53572=ORIENTED_EDGE('',*,*,#40416,.T.);
#53573=ORIENTED_EDGE('',*,*,#40417,.F.);
#53574=ORIENTED_EDGE('',*,*,#40418,.T.);
#53575=ORIENTED_EDGE('',*,*,#40419,.F.);
#53576=ORIENTED_EDGE('',*,*,#40420,.T.);
#53577=ORIENTED_EDGE('',*,*,#40421,.F.);
#53578=ORIENTED_EDGE('',*,*,#40422,.T.);
#53579=ORIENTED_EDGE('',*,*,#40423,.F.);
#53580=ORIENTED_EDGE('',*,*,#40424,.F.);
#53581=ORIENTED_EDGE('',*,*,#40425,.T.);
#53582=ORIENTED_EDGE('',*,*,#40426,.F.);
#53583=ORIENTED_EDGE('',*,*,#40427,.T.);
#53584=ORIENTED_EDGE('',*,*,#40428,.F.);
#53585=ORIENTED_EDGE('',*,*,#40429,.F.);
#53586=ORIENTED_EDGE('',*,*,#40430,.T.);
#53587=ORIENTED_EDGE('',*,*,#40431,.F.);
#53588=ORIENTED_EDGE('',*,*,#40432,.T.);
#53589=ORIENTED_EDGE('',*,*,#40433,.T.);
#53590=ORIENTED_EDGE('',*,*,#40434,.T.);
#53591=ORIENTED_EDGE('',*,*,#40435,.T.);
#53592=ORIENTED_EDGE('',*,*,#40436,.T.);
#53593=ORIENTED_EDGE('',*,*,#40437,.T.);
#53594=ORIENTED_EDGE('',*,*,#40438,.F.);
#53595=ORIENTED_EDGE('',*,*,#40439,.T.);
#53596=ORIENTED_EDGE('',*,*,#40440,.T.);
#53597=ORIENTED_EDGE('',*,*,#40441,.T.);
#53598=ORIENTED_EDGE('',*,*,#40442,.F.);
#53599=ORIENTED_EDGE('',*,*,#40443,.T.);
#53600=ORIENTED_EDGE('',*,*,#40444,.T.);
#53601=ORIENTED_EDGE('',*,*,#40445,.F.);
#53602=ORIENTED_EDGE('',*,*,#40446,.T.);
#53603=ORIENTED_EDGE('',*,*,#40447,.F.);
#53604=ORIENTED_EDGE('',*,*,#40448,.T.);
#53605=ORIENTED_EDGE('',*,*,#40449,.T.);
#53606=ORIENTED_EDGE('',*,*,#40450,.F.);
#53607=ORIENTED_EDGE('',*,*,#40451,.T.);
#53608=ORIENTED_EDGE('',*,*,#40452,.T.);
#53609=ORIENTED_EDGE('',*,*,#40453,.F.);
#53610=ORIENTED_EDGE('',*,*,#40454,.T.);
#53611=ORIENTED_EDGE('',*,*,#40455,.F.);
#53612=ORIENTED_EDGE('',*,*,#40456,.T.);
#53613=ORIENTED_EDGE('',*,*,#40457,.T.);
#53614=ORIENTED_EDGE('',*,*,#40458,.F.);
#53615=ORIENTED_EDGE('',*,*,#40459,.T.);
#53616=ORIENTED_EDGE('',*,*,#40460,.T.);
#53617=ORIENTED_EDGE('',*,*,#40461,.F.);
#53618=ORIENTED_EDGE('',*,*,#40462,.T.);
#53619=ORIENTED_EDGE('',*,*,#40463,.F.);
#53620=ORIENTED_EDGE('',*,*,#40464,.T.);
#53621=ORIENTED_EDGE('',*,*,#40465,.T.);
#53622=ORIENTED_EDGE('',*,*,#40466,.F.);
#53623=ORIENTED_EDGE('',*,*,#40467,.T.);
#53624=ORIENTED_EDGE('',*,*,#40468,.T.);
#53625=ORIENTED_EDGE('',*,*,#40469,.F.);
#53626=ORIENTED_EDGE('',*,*,#40470,.T.);
#53627=ORIENTED_EDGE('',*,*,#40471,.F.);
#53628=ORIENTED_EDGE('',*,*,#40472,.T.);
#53629=ORIENTED_EDGE('',*,*,#40473,.T.);
#53630=ORIENTED_EDGE('',*,*,#40474,.T.);
#53631=ORIENTED_EDGE('',*,*,#40475,.F.);
#53632=ORIENTED_EDGE('',*,*,#40476,.T.);
#53633=ORIENTED_EDGE('',*,*,#40477,.T.);
#53634=ORIENTED_EDGE('',*,*,#40478,.F.);
#53635=ORIENTED_EDGE('',*,*,#40479,.T.);
#53636=ORIENTED_EDGE('',*,*,#40480,.F.);
#53637=ORIENTED_EDGE('',*,*,#40481,.F.);
#53638=ORIENTED_EDGE('',*,*,#40482,.F.);
#53639=ORIENTED_EDGE('',*,*,#40483,.F.);
#53640=ORIENTED_EDGE('',*,*,#40484,.T.);
#53641=ORIENTED_EDGE('',*,*,#40485,.T.);
#53642=ORIENTED_EDGE('',*,*,#40486,.F.);
#53643=ORIENTED_EDGE('',*,*,#40487,.T.);
#53644=ORIENTED_EDGE('',*,*,#40488,.F.);
#53645=ORIENTED_EDGE('',*,*,#40489,.F.);
#53646=ORIENTED_EDGE('',*,*,#40490,.T.);
#53647=ORIENTED_EDGE('',*,*,#40491,.F.);
#53648=ORIENTED_EDGE('',*,*,#40492,.F.);
#53649=ORIENTED_EDGE('',*,*,#40493,.F.);
#53650=ORIENTED_EDGE('',*,*,#40494,.T.);
#53651=ORIENTED_EDGE('',*,*,#40495,.F.);
#53652=ORIENTED_EDGE('',*,*,#40496,.T.);
#53653=ORIENTED_EDGE('',*,*,#40497,.F.);
#53654=ORIENTED_EDGE('',*,*,#40498,.F.);
#53655=ORIENTED_EDGE('',*,*,#40499,.T.);
#53656=ORIENTED_EDGE('',*,*,#40500,.F.);
#53657=ORIENTED_EDGE('',*,*,#40501,.F.);
#53658=ORIENTED_EDGE('',*,*,#40502,.T.);
#53659=ORIENTED_EDGE('',*,*,#40503,.F.);
#53660=ORIENTED_EDGE('',*,*,#40504,.T.);
#53661=ORIENTED_EDGE('',*,*,#40505,.F.);
#53662=ORIENTED_EDGE('',*,*,#40506,.F.);
#53663=ORIENTED_EDGE('',*,*,#40507,.T.);
#53664=ORIENTED_EDGE('',*,*,#40508,.F.);
#53665=ORIENTED_EDGE('',*,*,#40509,.F.);
#53666=ORIENTED_EDGE('',*,*,#40510,.T.);
#53667=ORIENTED_EDGE('',*,*,#40511,.F.);
#53668=ORIENTED_EDGE('',*,*,#40512,.T.);
#53669=ORIENTED_EDGE('',*,*,#40513,.F.);
#53670=ORIENTED_EDGE('',*,*,#40514,.F.);
#53671=ORIENTED_EDGE('',*,*,#40515,.T.);
#53672=ORIENTED_EDGE('',*,*,#40516,.F.);
#53673=ORIENTED_EDGE('',*,*,#40517,.F.);
#53674=ORIENTED_EDGE('',*,*,#40518,.T.);
#53675=ORIENTED_EDGE('',*,*,#40519,.F.);
#53676=ORIENTED_EDGE('',*,*,#40520,.T.);
#53677=ORIENTED_EDGE('',*,*,#40521,.F.);
#53678=ORIENTED_EDGE('',*,*,#40522,.F.);
#53679=ORIENTED_EDGE('',*,*,#40523,.T.);
#53680=ORIENTED_EDGE('',*,*,#40524,.T.);
#53681=ORIENTED_EDGE('',*,*,#40525,.T.);
#53682=ORIENTED_EDGE('',*,*,#40526,.F.);
#53683=ORIENTED_EDGE('',*,*,#40527,.T.);
#53684=ORIENTED_EDGE('',*,*,#40528,.T.);
#53685=ORIENTED_EDGE('',*,*,#40529,.F.);
#53686=ORIENTED_EDGE('',*,*,#40530,.T.);
#53687=ORIENTED_EDGE('',*,*,#40531,.F.);
#53688=ORIENTED_EDGE('',*,*,#40532,.T.);
#53689=ORIENTED_EDGE('',*,*,#40533,.T.);
#53690=ORIENTED_EDGE('',*,*,#40534,.F.);
#53691=ORIENTED_EDGE('',*,*,#40535,.T.);
#53692=ORIENTED_EDGE('',*,*,#40536,.T.);
#53693=ORIENTED_EDGE('',*,*,#40537,.F.);
#53694=ORIENTED_EDGE('',*,*,#40538,.T.);
#53695=ORIENTED_EDGE('',*,*,#40539,.F.);
#53696=ORIENTED_EDGE('',*,*,#40540,.T.);
#53697=ORIENTED_EDGE('',*,*,#40541,.T.);
#53698=ORIENTED_EDGE('',*,*,#40542,.F.);
#53699=ORIENTED_EDGE('',*,*,#40543,.T.);
#53700=ORIENTED_EDGE('',*,*,#40544,.T.);
#53701=ORIENTED_EDGE('',*,*,#40545,.F.);
#53702=ORIENTED_EDGE('',*,*,#40546,.T.);
#53703=ORIENTED_EDGE('',*,*,#40547,.F.);
#53704=ORIENTED_EDGE('',*,*,#40548,.T.);
#53705=ORIENTED_EDGE('',*,*,#40549,.T.);
#53706=ORIENTED_EDGE('',*,*,#40550,.F.);
#53707=ORIENTED_EDGE('',*,*,#40551,.T.);
#53708=ORIENTED_EDGE('',*,*,#40552,.T.);
#53709=ORIENTED_EDGE('',*,*,#40553,.F.);
#53710=ORIENTED_EDGE('',*,*,#40554,.T.);
#53711=ORIENTED_EDGE('',*,*,#40555,.F.);
#53712=ORIENTED_EDGE('',*,*,#40556,.T.);
#53713=ORIENTED_EDGE('',*,*,#40557,.T.);
#53714=ORIENTED_EDGE('',*,*,#40558,.F.);
#53715=ORIENTED_EDGE('',*,*,#40559,.T.);
#53716=ORIENTED_EDGE('',*,*,#40560,.T.);
#53717=ORIENTED_EDGE('',*,*,#40561,.F.);
#53718=ORIENTED_EDGE('',*,*,#40562,.T.);
#53719=ORIENTED_EDGE('',*,*,#40563,.F.);
#53720=ORIENTED_EDGE('',*,*,#40564,.T.);
#53721=ORIENTED_EDGE('',*,*,#40565,.T.);
#53722=ORIENTED_EDGE('',*,*,#40566,.F.);
#53723=ORIENTED_EDGE('',*,*,#40567,.T.);
#53724=ORIENTED_EDGE('',*,*,#40568,.T.);
#53725=ORIENTED_EDGE('',*,*,#40569,.F.);
#53726=ORIENTED_EDGE('',*,*,#40570,.T.);
#53727=ORIENTED_EDGE('',*,*,#40571,.F.);
#53728=ORIENTED_EDGE('',*,*,#37971,.T.);
#53729=ORIENTED_EDGE('',*,*,#40572,.T.);
#53730=ORIENTED_EDGE('',*,*,#40438,.T.);
#53731=ORIENTED_EDGE('',*,*,#40573,.F.);
#53732=ORIENTED_EDGE('',*,*,#37970,.F.);
#53733=ORIENTED_EDGE('',*,*,#40574,.T.);
#53734=ORIENTED_EDGE('',*,*,#40439,.F.);
#53735=ORIENTED_EDGE('',*,*,#40572,.F.);
#53736=ORIENTED_EDGE('',*,*,#37836,.T.);
#53737=ORIENTED_EDGE('',*,*,#40575,.T.);
#53738=ORIENTED_EDGE('',*,*,#40532,.F.);
#53739=ORIENTED_EDGE('',*,*,#40576,.F.);
#53740=ORIENTED_EDGE('',*,*,#40536,.F.);
#53741=ORIENTED_EDGE('',*,*,#40577,.F.);
#53742=ORIENTED_EDGE('',*,*,#37832,.T.);
#53743=ORIENTED_EDGE('',*,*,#40578,.T.);
#53744=ORIENTED_EDGE('',*,*,#40539,.T.);
#53745=ORIENTED_EDGE('',*,*,#40579,.F.);
#53746=ORIENTED_EDGE('',*,*,#37837,.F.);
#53747=ORIENTED_EDGE('',*,*,#40576,.T.);
#53748=ORIENTED_EDGE('',*,*,#40537,.T.);
#53749=ORIENTED_EDGE('',*,*,#40578,.F.);
#53750=ORIENTED_EDGE('',*,*,#37839,.F.);
#53751=ORIENTED_EDGE('',*,*,#40580,.T.);
#53752=ORIENTED_EDGE('',*,*,#40538,.F.);
#53753=ORIENTED_EDGE('',*,*,#40580,.F.);
#53754=ORIENTED_EDGE('',*,*,#37838,.T.);
#53755=ORIENTED_EDGE('',*,*,#40579,.T.);
#53756=ORIENTED_EDGE('',*,*,#39125,.F.);
#53757=ORIENTED_EDGE('',*,*,#40581,.F.);
#53758=ORIENTED_EDGE('',*,*,#37824,.T.);
#53759=ORIENTED_EDGE('',*,*,#40582,.T.);
#53760=ORIENTED_EDGE('',*,*,#39126,.T.);
#53761=ORIENTED_EDGE('',*,*,#40582,.F.);
#53762=ORIENTED_EDGE('',*,*,#37831,.F.);
#53763=ORIENTED_EDGE('',*,*,#40583,.T.);
#53764=ORIENTED_EDGE('',*,*,#37830,.T.);
#53765=ORIENTED_EDGE('',*,*,#40584,.T.);
#53766=ORIENTED_EDGE('',*,*,#39127,.F.);
#53767=ORIENTED_EDGE('',*,*,#40583,.F.);
#53768=ORIENTED_EDGE('',*,*,#37820,.T.);
#53769=ORIENTED_EDGE('',*,*,#40585,.T.);
#53770=ORIENTED_EDGE('',*,*,#40564,.F.);
#53771=ORIENTED_EDGE('',*,*,#40586,.F.);
#53772=ORIENTED_EDGE('',*,*,#40568,.F.);
#53773=ORIENTED_EDGE('',*,*,#40587,.F.);
#53774=ORIENTED_EDGE('',*,*,#37816,.T.);
#53775=ORIENTED_EDGE('',*,*,#40588,.T.);
#53776=ORIENTED_EDGE('',*,*,#40571,.T.);
#53777=ORIENTED_EDGE('',*,*,#40589,.F.);
#53778=ORIENTED_EDGE('',*,*,#37821,.F.);
#53779=ORIENTED_EDGE('',*,*,#40586,.T.);
#53780=ORIENTED_EDGE('',*,*,#40569,.T.);
#53781=ORIENTED_EDGE('',*,*,#40588,.F.);
#53782=ORIENTED_EDGE('',*,*,#37823,.F.);
#53783=ORIENTED_EDGE('',*,*,#40590,.T.);
#53784=ORIENTED_EDGE('',*,*,#40570,.F.);
#53785=ORIENTED_EDGE('',*,*,#40590,.F.);
#53786=ORIENTED_EDGE('',*,*,#37822,.T.);
#53787=ORIENTED_EDGE('',*,*,#40589,.T.);
#53788=ORIENTED_EDGE('',*,*,#37812,.T.);
#53789=ORIENTED_EDGE('',*,*,#40591,.T.);
#53790=ORIENTED_EDGE('',*,*,#40556,.F.);
#53791=ORIENTED_EDGE('',*,*,#40592,.F.);
#53792=ORIENTED_EDGE('',*,*,#40560,.F.);
#53793=ORIENTED_EDGE('',*,*,#40593,.F.);
#53794=ORIENTED_EDGE('',*,*,#37808,.T.);
#53795=ORIENTED_EDGE('',*,*,#40594,.T.);
#53796=ORIENTED_EDGE('',*,*,#40563,.T.);
#53797=ORIENTED_EDGE('',*,*,#40595,.F.);
#53798=ORIENTED_EDGE('',*,*,#37813,.F.);
#53799=ORIENTED_EDGE('',*,*,#40592,.T.);
#53800=ORIENTED_EDGE('',*,*,#40561,.T.);
#53801=ORIENTED_EDGE('',*,*,#40594,.F.);
#53802=ORIENTED_EDGE('',*,*,#37815,.F.);
#53803=ORIENTED_EDGE('',*,*,#40596,.T.);
#53804=ORIENTED_EDGE('',*,*,#40562,.F.);
#53805=ORIENTED_EDGE('',*,*,#40596,.F.);
#53806=ORIENTED_EDGE('',*,*,#37814,.T.);
#53807=ORIENTED_EDGE('',*,*,#40595,.T.);
#53808=ORIENTED_EDGE('',*,*,#37804,.T.);
#53809=ORIENTED_EDGE('',*,*,#40597,.T.);
#53810=ORIENTED_EDGE('',*,*,#40548,.F.);
#53811=ORIENTED_EDGE('',*,*,#40598,.F.);
#53812=ORIENTED_EDGE('',*,*,#40552,.F.);
#53813=ORIENTED_EDGE('',*,*,#40599,.F.);
#53814=ORIENTED_EDGE('',*,*,#37800,.T.);
#53815=ORIENTED_EDGE('',*,*,#40600,.T.);
#53816=ORIENTED_EDGE('',*,*,#40555,.T.);
#53817=ORIENTED_EDGE('',*,*,#40601,.F.);
#53818=ORIENTED_EDGE('',*,*,#37805,.F.);
#53819=ORIENTED_EDGE('',*,*,#40598,.T.);
#53820=ORIENTED_EDGE('',*,*,#40553,.T.);
#53821=ORIENTED_EDGE('',*,*,#40600,.F.);
#53822=ORIENTED_EDGE('',*,*,#37807,.F.);
#53823=ORIENTED_EDGE('',*,*,#40602,.T.);
#53824=ORIENTED_EDGE('',*,*,#40554,.F.);
#53825=ORIENTED_EDGE('',*,*,#40602,.F.);
#53826=ORIENTED_EDGE('',*,*,#37806,.T.);
#53827=ORIENTED_EDGE('',*,*,#40601,.T.);
#53828=ORIENTED_EDGE('',*,*,#37788,.T.);
#53829=ORIENTED_EDGE('',*,*,#40603,.T.);
#53830=ORIENTED_EDGE('',*,*,#40540,.F.);
#53831=ORIENTED_EDGE('',*,*,#40604,.F.);
#53832=ORIENTED_EDGE('',*,*,#40544,.F.);
#53833=ORIENTED_EDGE('',*,*,#40605,.F.);
#53834=ORIENTED_EDGE('',*,*,#37784,.T.);
#53835=ORIENTED_EDGE('',*,*,#40606,.T.);
#53836=ORIENTED_EDGE('',*,*,#40547,.T.);
#53837=ORIENTED_EDGE('',*,*,#40607,.F.);
#53838=ORIENTED_EDGE('',*,*,#37789,.F.);
#53839=ORIENTED_EDGE('',*,*,#40604,.T.);
#53840=ORIENTED_EDGE('',*,*,#40545,.T.);
#53841=ORIENTED_EDGE('',*,*,#40606,.F.);
#53842=ORIENTED_EDGE('',*,*,#37791,.F.);
#53843=ORIENTED_EDGE('',*,*,#40608,.T.);
#53844=ORIENTED_EDGE('',*,*,#40546,.F.);
#53845=ORIENTED_EDGE('',*,*,#40608,.F.);
#53846=ORIENTED_EDGE('',*,*,#37790,.T.);
#53847=ORIENTED_EDGE('',*,*,#40607,.T.);
#53848=ORIENTED_EDGE('',*,*,#37796,.T.);
#53849=ORIENTED_EDGE('',*,*,#40609,.T.);
#53850=ORIENTED_EDGE('',*,*,#40524,.F.);
#53851=ORIENTED_EDGE('',*,*,#40610,.F.);
#53852=ORIENTED_EDGE('',*,*,#40528,.F.);
#53853=ORIENTED_EDGE('',*,*,#40611,.F.);
#53854=ORIENTED_EDGE('',*,*,#37792,.T.);
#53855=ORIENTED_EDGE('',*,*,#40612,.T.);
#53856=ORIENTED_EDGE('',*,*,#40531,.T.);
#53857=ORIENTED_EDGE('',*,*,#40613,.F.);
#53858=ORIENTED_EDGE('',*,*,#37797,.F.);
#53859=ORIENTED_EDGE('',*,*,#40610,.T.);
#53860=ORIENTED_EDGE('',*,*,#40529,.T.);
#53861=ORIENTED_EDGE('',*,*,#40612,.F.);
#53862=ORIENTED_EDGE('',*,*,#37799,.F.);
#53863=ORIENTED_EDGE('',*,*,#40614,.T.);
#53864=ORIENTED_EDGE('',*,*,#40530,.F.);
#53865=ORIENTED_EDGE('',*,*,#40614,.F.);
#53866=ORIENTED_EDGE('',*,*,#37798,.T.);
#53867=ORIENTED_EDGE('',*,*,#40613,.T.);
#53868=ORIENTED_EDGE('',*,*,#40517,.T.);
#53869=ORIENTED_EDGE('',*,*,#40615,.F.);
#53870=ORIENTED_EDGE('',*,*,#37757,.F.);
#53871=ORIENTED_EDGE('',*,*,#40616,.T.);
#53872=ORIENTED_EDGE('',*,*,#40518,.F.);
#53873=ORIENTED_EDGE('',*,*,#40616,.F.);
#53874=ORIENTED_EDGE('',*,*,#37756,.T.);
#53875=ORIENTED_EDGE('',*,*,#40617,.T.);
#53876=ORIENTED_EDGE('',*,*,#40519,.T.);
#53877=ORIENTED_EDGE('',*,*,#40617,.F.);
#53878=ORIENTED_EDGE('',*,*,#37755,.F.);
#53879=ORIENTED_EDGE('',*,*,#40618,.T.);
#53880=ORIENTED_EDGE('',*,*,#40520,.F.);
#53881=ORIENTED_EDGE('',*,*,#40618,.F.);
#53882=ORIENTED_EDGE('',*,*,#37754,.T.);
#53883=ORIENTED_EDGE('',*,*,#40619,.T.);
#53884=ORIENTED_EDGE('',*,*,#37753,.F.);
#53885=ORIENTED_EDGE('',*,*,#40620,.T.);
#53886=ORIENTED_EDGE('',*,*,#40521,.T.);
#53887=ORIENTED_EDGE('',*,*,#40619,.F.);
#53888=ORIENTED_EDGE('',*,*,#39247,.T.);
#53889=ORIENTED_EDGE('',*,*,#40621,.F.);
#53890=ORIENTED_EDGE('',*,*,#37960,.F.);
#53891=ORIENTED_EDGE('',*,*,#40622,.T.);
#53892=ORIENTED_EDGE('',*,*,#39248,.F.);
#53893=ORIENTED_EDGE('',*,*,#40622,.F.);
#53894=ORIENTED_EDGE('',*,*,#37967,.T.);
#53895=ORIENTED_EDGE('',*,*,#40623,.T.);
#53896=ORIENTED_EDGE('',*,*,#39249,.T.);
#53897=ORIENTED_EDGE('',*,*,#40623,.F.);
#53898=ORIENTED_EDGE('',*,*,#37966,.F.);
#53899=ORIENTED_EDGE('',*,*,#40624,.T.);
#53900=ORIENTED_EDGE('',*,*,#39250,.F.);
#53901=ORIENTED_EDGE('',*,*,#40624,.F.);
#53902=ORIENTED_EDGE('',*,*,#37965,.T.);
#53903=ORIENTED_EDGE('',*,*,#40625,.T.);
#53904=ORIENTED_EDGE('',*,*,#39251,.T.);
#53905=ORIENTED_EDGE('',*,*,#40625,.F.);
#53906=ORIENTED_EDGE('',*,*,#37964,.F.);
#53907=ORIENTED_EDGE('',*,*,#40626,.T.);
#53908=ORIENTED_EDGE('',*,*,#39252,.F.);
#53909=ORIENTED_EDGE('',*,*,#40626,.F.);
#53910=ORIENTED_EDGE('',*,*,#37963,.T.);
#53911=ORIENTED_EDGE('',*,*,#40627,.T.);
#53912=ORIENTED_EDGE('',*,*,#39253,.T.);
#53913=ORIENTED_EDGE('',*,*,#40627,.F.);
#53914=ORIENTED_EDGE('',*,*,#37962,.F.);
#53915=ORIENTED_EDGE('',*,*,#40628,.T.);
#53916=ORIENTED_EDGE('',*,*,#39254,.F.);
#53917=ORIENTED_EDGE('',*,*,#40628,.F.);
#53918=ORIENTED_EDGE('',*,*,#37961,.T.);
#53919=ORIENTED_EDGE('',*,*,#40621,.T.);
#53920=ORIENTED_EDGE('',*,*,#39239,.T.);
#53921=ORIENTED_EDGE('',*,*,#40629,.F.);
#53922=ORIENTED_EDGE('',*,*,#37952,.F.);
#53923=ORIENTED_EDGE('',*,*,#40630,.T.);
#53924=ORIENTED_EDGE('',*,*,#39240,.F.);
#53925=ORIENTED_EDGE('',*,*,#40630,.F.);
#53926=ORIENTED_EDGE('',*,*,#37959,.T.);
#53927=ORIENTED_EDGE('',*,*,#40631,.T.);
#53928=ORIENTED_EDGE('',*,*,#39241,.T.);
#53929=ORIENTED_EDGE('',*,*,#40631,.F.);
#53930=ORIENTED_EDGE('',*,*,#37958,.F.);
#53931=ORIENTED_EDGE('',*,*,#40632,.T.);
#53932=ORIENTED_EDGE('',*,*,#39242,.F.);
#53933=ORIENTED_EDGE('',*,*,#40632,.F.);
#53934=ORIENTED_EDGE('',*,*,#37957,.T.);
#53935=ORIENTED_EDGE('',*,*,#40633,.T.);
#53936=ORIENTED_EDGE('',*,*,#39243,.T.);
#53937=ORIENTED_EDGE('',*,*,#40633,.F.);
#53938=ORIENTED_EDGE('',*,*,#37956,.F.);
#53939=ORIENTED_EDGE('',*,*,#40634,.T.);
#53940=ORIENTED_EDGE('',*,*,#39244,.F.);
#53941=ORIENTED_EDGE('',*,*,#40634,.F.);
#53942=ORIENTED_EDGE('',*,*,#37955,.T.);
#53943=ORIENTED_EDGE('',*,*,#40635,.T.);
#53944=ORIENTED_EDGE('',*,*,#39245,.T.);
#53945=ORIENTED_EDGE('',*,*,#40635,.F.);
#53946=ORIENTED_EDGE('',*,*,#37954,.F.);
#53947=ORIENTED_EDGE('',*,*,#40636,.T.);
#53948=ORIENTED_EDGE('',*,*,#39246,.F.);
#53949=ORIENTED_EDGE('',*,*,#40636,.F.);
#53950=ORIENTED_EDGE('',*,*,#37953,.T.);
#53951=ORIENTED_EDGE('',*,*,#40629,.T.);
#53952=ORIENTED_EDGE('',*,*,#39259,.F.);
#53953=ORIENTED_EDGE('',*,*,#40637,.T.);
#53954=ORIENTED_EDGE('',*,*,#37862,.T.);
#53955=ORIENTED_EDGE('',*,*,#40638,.T.);
#53956=ORIENTED_EDGE('',*,*,#39260,.T.);
#53957=ORIENTED_EDGE('',*,*,#40638,.F.);
#53958=ORIENTED_EDGE('',*,*,#37861,.F.);
#53959=ORIENTED_EDGE('',*,*,#40639,.T.);
#53960=ORIENTED_EDGE('',*,*,#39261,.F.);
#53961=ORIENTED_EDGE('',*,*,#40639,.F.);
#53962=ORIENTED_EDGE('',*,*,#37860,.T.);
#53963=ORIENTED_EDGE('',*,*,#40640,.T.);
#53964=ORIENTED_EDGE('',*,*,#39262,.T.);
#53965=ORIENTED_EDGE('',*,*,#40640,.F.);
#53966=ORIENTED_EDGE('',*,*,#37859,.F.);
#53967=ORIENTED_EDGE('',*,*,#40641,.T.);
#53968=ORIENTED_EDGE('',*,*,#37858,.T.);
#53969=ORIENTED_EDGE('',*,*,#40642,.T.);
#53970=ORIENTED_EDGE('',*,*,#39255,.F.);
#53971=ORIENTED_EDGE('',*,*,#40641,.F.);
#53972=ORIENTED_EDGE('',*,*,#39231,.T.);
#53973=ORIENTED_EDGE('',*,*,#40643,.F.);
#53974=ORIENTED_EDGE('',*,*,#37944,.F.);
#53975=ORIENTED_EDGE('',*,*,#40644,.T.);
#53976=ORIENTED_EDGE('',*,*,#39232,.F.);
#53977=ORIENTED_EDGE('',*,*,#40644,.F.);
#53978=ORIENTED_EDGE('',*,*,#37951,.T.);
#53979=ORIENTED_EDGE('',*,*,#40645,.T.);
#53980=ORIENTED_EDGE('',*,*,#39233,.T.);
#53981=ORIENTED_EDGE('',*,*,#40645,.F.);
#53982=ORIENTED_EDGE('',*,*,#37950,.F.);
#53983=ORIENTED_EDGE('',*,*,#40646,.T.);
#53984=ORIENTED_EDGE('',*,*,#39234,.F.);
#53985=ORIENTED_EDGE('',*,*,#40646,.F.);
#53986=ORIENTED_EDGE('',*,*,#37949,.T.);
#53987=ORIENTED_EDGE('',*,*,#40647,.T.);
#53988=ORIENTED_EDGE('',*,*,#39235,.T.);
#53989=ORIENTED_EDGE('',*,*,#40647,.F.);
#53990=ORIENTED_EDGE('',*,*,#37948,.F.);
#53991=ORIENTED_EDGE('',*,*,#40648,.T.);
#53992=ORIENTED_EDGE('',*,*,#39236,.F.);
#53993=ORIENTED_EDGE('',*,*,#40648,.F.);
#53994=ORIENTED_EDGE('',*,*,#37947,.T.);
#53995=ORIENTED_EDGE('',*,*,#40649,.T.);
#53996=ORIENTED_EDGE('',*,*,#39237,.T.);
#53997=ORIENTED_EDGE('',*,*,#40649,.F.);
#53998=ORIENTED_EDGE('',*,*,#37946,.F.);
#53999=ORIENTED_EDGE('',*,*,#40650,.T.);
#54000=ORIENTED_EDGE('',*,*,#39238,.F.);
#54001=ORIENTED_EDGE('',*,*,#40650,.F.);
#54002=ORIENTED_EDGE('',*,*,#37945,.T.);
#54003=ORIENTED_EDGE('',*,*,#40643,.T.);
#54004=ORIENTED_EDGE('',*,*,#39223,.T.);
#54005=ORIENTED_EDGE('',*,*,#40651,.F.);
#54006=ORIENTED_EDGE('',*,*,#37936,.F.);
#54007=ORIENTED_EDGE('',*,*,#40652,.T.);
#54008=ORIENTED_EDGE('',*,*,#39224,.F.);
#54009=ORIENTED_EDGE('',*,*,#40652,.F.);
#54010=ORIENTED_EDGE('',*,*,#37943,.T.);
#54011=ORIENTED_EDGE('',*,*,#40653,.T.);
#54012=ORIENTED_EDGE('',*,*,#39225,.T.);
#54013=ORIENTED_EDGE('',*,*,#40653,.F.);
#54014=ORIENTED_EDGE('',*,*,#37942,.F.);
#54015=ORIENTED_EDGE('',*,*,#40654,.T.);
#54016=ORIENTED_EDGE('',*,*,#39226,.F.);
#54017=ORIENTED_EDGE('',*,*,#40654,.F.);
#54018=ORIENTED_EDGE('',*,*,#37941,.T.);
#54019=ORIENTED_EDGE('',*,*,#40655,.T.);
#54020=ORIENTED_EDGE('',*,*,#39227,.T.);
#54021=ORIENTED_EDGE('',*,*,#40655,.F.);
#54022=ORIENTED_EDGE('',*,*,#37940,.F.);
#54023=ORIENTED_EDGE('',*,*,#40656,.T.);
#54024=ORIENTED_EDGE('',*,*,#39228,.F.);
#54025=ORIENTED_EDGE('',*,*,#40656,.F.);
#54026=ORIENTED_EDGE('',*,*,#37939,.T.);
#54027=ORIENTED_EDGE('',*,*,#40657,.T.);
#54028=ORIENTED_EDGE('',*,*,#39229,.T.);
#54029=ORIENTED_EDGE('',*,*,#40657,.F.);
#54030=ORIENTED_EDGE('',*,*,#37938,.F.);
#54031=ORIENTED_EDGE('',*,*,#40658,.T.);
#54032=ORIENTED_EDGE('',*,*,#39230,.F.);
#54033=ORIENTED_EDGE('',*,*,#40658,.F.);
#54034=ORIENTED_EDGE('',*,*,#37937,.T.);
#54035=ORIENTED_EDGE('',*,*,#40651,.T.);
#54036=ORIENTED_EDGE('',*,*,#39215,.T.);
#54037=ORIENTED_EDGE('',*,*,#40659,.F.);
#54038=ORIENTED_EDGE('',*,*,#37928,.F.);
#54039=ORIENTED_EDGE('',*,*,#40660,.T.);
#54040=ORIENTED_EDGE('',*,*,#39216,.F.);
#54041=ORIENTED_EDGE('',*,*,#40660,.F.);
#54042=ORIENTED_EDGE('',*,*,#37935,.T.);
#54043=ORIENTED_EDGE('',*,*,#40661,.T.);
#54044=ORIENTED_EDGE('',*,*,#39217,.T.);
#54045=ORIENTED_EDGE('',*,*,#40661,.F.);
#54046=ORIENTED_EDGE('',*,*,#37934,.F.);
#54047=ORIENTED_EDGE('',*,*,#40662,.T.);
#54048=ORIENTED_EDGE('',*,*,#39218,.F.);
#54049=ORIENTED_EDGE('',*,*,#40662,.F.);
#54050=ORIENTED_EDGE('',*,*,#37933,.T.);
#54051=ORIENTED_EDGE('',*,*,#40663,.T.);
#54052=ORIENTED_EDGE('',*,*,#39219,.T.);
#54053=ORIENTED_EDGE('',*,*,#40663,.F.);
#54054=ORIENTED_EDGE('',*,*,#37932,.F.);
#54055=ORIENTED_EDGE('',*,*,#40664,.T.);
#54056=ORIENTED_EDGE('',*,*,#39220,.F.);
#54057=ORIENTED_EDGE('',*,*,#40664,.F.);
#54058=ORIENTED_EDGE('',*,*,#37931,.T.);
#54059=ORIENTED_EDGE('',*,*,#40665,.T.);
#54060=ORIENTED_EDGE('',*,*,#39221,.T.);
#54061=ORIENTED_EDGE('',*,*,#40665,.F.);
#54062=ORIENTED_EDGE('',*,*,#37930,.F.);
#54063=ORIENTED_EDGE('',*,*,#40666,.T.);
#54064=ORIENTED_EDGE('',*,*,#39222,.F.);
#54065=ORIENTED_EDGE('',*,*,#40666,.F.);
#54066=ORIENTED_EDGE('',*,*,#37929,.T.);
#54067=ORIENTED_EDGE('',*,*,#40659,.T.);
#54068=ORIENTED_EDGE('',*,*,#40509,.T.);
#54069=ORIENTED_EDGE('',*,*,#40667,.F.);
#54070=ORIENTED_EDGE('',*,*,#37765,.F.);
#54071=ORIENTED_EDGE('',*,*,#40668,.T.);
#54072=ORIENTED_EDGE('',*,*,#40510,.F.);
#54073=ORIENTED_EDGE('',*,*,#40668,.F.);
#54074=ORIENTED_EDGE('',*,*,#37764,.T.);
#54075=ORIENTED_EDGE('',*,*,#40669,.T.);
#54076=ORIENTED_EDGE('',*,*,#40511,.T.);
#54077=ORIENTED_EDGE('',*,*,#40669,.F.);
#54078=ORIENTED_EDGE('',*,*,#37763,.F.);
#54079=ORIENTED_EDGE('',*,*,#40670,.T.);
#54080=ORIENTED_EDGE('',*,*,#40512,.F.);
#54081=ORIENTED_EDGE('',*,*,#40670,.F.);
#54082=ORIENTED_EDGE('',*,*,#37762,.T.);
#54083=ORIENTED_EDGE('',*,*,#40671,.T.);
#54084=ORIENTED_EDGE('',*,*,#37761,.F.);
#54085=ORIENTED_EDGE('',*,*,#40672,.T.);
#54086=ORIENTED_EDGE('',*,*,#40513,.T.);
#54087=ORIENTED_EDGE('',*,*,#40671,.F.);
#54088=ORIENTED_EDGE('',*,*,#39207,.T.);
#54089=ORIENTED_EDGE('',*,*,#40673,.F.);
#54090=ORIENTED_EDGE('',*,*,#37920,.F.);
#54091=ORIENTED_EDGE('',*,*,#40674,.T.);
#54092=ORIENTED_EDGE('',*,*,#39208,.F.);
#54093=ORIENTED_EDGE('',*,*,#40674,.F.);
#54094=ORIENTED_EDGE('',*,*,#37927,.T.);
#54095=ORIENTED_EDGE('',*,*,#40675,.T.);
#54096=ORIENTED_EDGE('',*,*,#39209,.T.);
#54097=ORIENTED_EDGE('',*,*,#40675,.F.);
#54098=ORIENTED_EDGE('',*,*,#37926,.F.);
#54099=ORIENTED_EDGE('',*,*,#40676,.T.);
#54100=ORIENTED_EDGE('',*,*,#39210,.F.);
#54101=ORIENTED_EDGE('',*,*,#40676,.F.);
#54102=ORIENTED_EDGE('',*,*,#37925,.T.);
#54103=ORIENTED_EDGE('',*,*,#40677,.T.);
#54104=ORIENTED_EDGE('',*,*,#39211,.T.);
#54105=ORIENTED_EDGE('',*,*,#40677,.F.);
#54106=ORIENTED_EDGE('',*,*,#37924,.F.);
#54107=ORIENTED_EDGE('',*,*,#40678,.T.);
#54108=ORIENTED_EDGE('',*,*,#39212,.F.);
#54109=ORIENTED_EDGE('',*,*,#40678,.F.);
#54110=ORIENTED_EDGE('',*,*,#37923,.T.);
#54111=ORIENTED_EDGE('',*,*,#40679,.T.);
#54112=ORIENTED_EDGE('',*,*,#39213,.T.);
#54113=ORIENTED_EDGE('',*,*,#40679,.F.);
#54114=ORIENTED_EDGE('',*,*,#37922,.F.);
#54115=ORIENTED_EDGE('',*,*,#40680,.T.);
#54116=ORIENTED_EDGE('',*,*,#39214,.F.);
#54117=ORIENTED_EDGE('',*,*,#40680,.F.);
#54118=ORIENTED_EDGE('',*,*,#37921,.T.);
#54119=ORIENTED_EDGE('',*,*,#40673,.T.);
#54120=ORIENTED_EDGE('',*,*,#39199,.T.);
#54121=ORIENTED_EDGE('',*,*,#40681,.F.);
#54122=ORIENTED_EDGE('',*,*,#37912,.F.);
#54123=ORIENTED_EDGE('',*,*,#40682,.T.);
#54124=ORIENTED_EDGE('',*,*,#39200,.F.);
#54125=ORIENTED_EDGE('',*,*,#40682,.F.);
#54126=ORIENTED_EDGE('',*,*,#37919,.T.);
#54127=ORIENTED_EDGE('',*,*,#40683,.T.);
#54128=ORIENTED_EDGE('',*,*,#39201,.T.);
#54129=ORIENTED_EDGE('',*,*,#40683,.F.);
#54130=ORIENTED_EDGE('',*,*,#37918,.F.);
#54131=ORIENTED_EDGE('',*,*,#40684,.T.);
#54132=ORIENTED_EDGE('',*,*,#39202,.F.);
#54133=ORIENTED_EDGE('',*,*,#40684,.F.);
#54134=ORIENTED_EDGE('',*,*,#37917,.T.);
#54135=ORIENTED_EDGE('',*,*,#40685,.T.);
#54136=ORIENTED_EDGE('',*,*,#39203,.T.);
#54137=ORIENTED_EDGE('',*,*,#40685,.F.);
#54138=ORIENTED_EDGE('',*,*,#37916,.F.);
#54139=ORIENTED_EDGE('',*,*,#40686,.T.);
#54140=ORIENTED_EDGE('',*,*,#39204,.F.);
#54141=ORIENTED_EDGE('',*,*,#40686,.F.);
#54142=ORIENTED_EDGE('',*,*,#37915,.T.);
#54143=ORIENTED_EDGE('',*,*,#40687,.T.);
#54144=ORIENTED_EDGE('',*,*,#39205,.T.);
#54145=ORIENTED_EDGE('',*,*,#40687,.F.);
#54146=ORIENTED_EDGE('',*,*,#37914,.F.);
#54147=ORIENTED_EDGE('',*,*,#40688,.T.);
#54148=ORIENTED_EDGE('',*,*,#39206,.F.);
#54149=ORIENTED_EDGE('',*,*,#40688,.F.);
#54150=ORIENTED_EDGE('',*,*,#37913,.T.);
#54151=ORIENTED_EDGE('',*,*,#40681,.T.);
#54152=ORIENTED_EDGE('',*,*,#39145,.F.);
#54153=ORIENTED_EDGE('',*,*,#40689,.T.);
#54154=ORIENTED_EDGE('',*,*,#37854,.T.);
#54155=ORIENTED_EDGE('',*,*,#40690,.T.);
#54156=ORIENTED_EDGE('',*,*,#39146,.T.);
#54157=ORIENTED_EDGE('',*,*,#40690,.F.);
#54158=ORIENTED_EDGE('',*,*,#37853,.F.);
#54159=ORIENTED_EDGE('',*,*,#40691,.T.);
#54160=ORIENTED_EDGE('',*,*,#39147,.F.);
#54161=ORIENTED_EDGE('',*,*,#40691,.F.);
#54162=ORIENTED_EDGE('',*,*,#37852,.T.);
#54163=ORIENTED_EDGE('',*,*,#40692,.T.);
#54164=ORIENTED_EDGE('',*,*,#39148,.T.);
#54165=ORIENTED_EDGE('',*,*,#40692,.F.);
#54166=ORIENTED_EDGE('',*,*,#37851,.F.);
#54167=ORIENTED_EDGE('',*,*,#40693,.T.);
#54168=ORIENTED_EDGE('',*,*,#37850,.T.);
#54169=ORIENTED_EDGE('',*,*,#40694,.T.);
#54170=ORIENTED_EDGE('',*,*,#39149,.F.);
#54171=ORIENTED_EDGE('',*,*,#40693,.F.);
#54172=ORIENTED_EDGE('',*,*,#39191,.T.);
#54173=ORIENTED_EDGE('',*,*,#40695,.F.);
#54174=ORIENTED_EDGE('',*,*,#37904,.F.);
#54175=ORIENTED_EDGE('',*,*,#40696,.T.);
#54176=ORIENTED_EDGE('',*,*,#39192,.F.);
#54177=ORIENTED_EDGE('',*,*,#40696,.F.);
#54178=ORIENTED_EDGE('',*,*,#37911,.T.);
#54179=ORIENTED_EDGE('',*,*,#40697,.T.);
#54180=ORIENTED_EDGE('',*,*,#39193,.T.);
#54181=ORIENTED_EDGE('',*,*,#40697,.F.);
#54182=ORIENTED_EDGE('',*,*,#37910,.F.);
#54183=ORIENTED_EDGE('',*,*,#40698,.T.);
#54184=ORIENTED_EDGE('',*,*,#39194,.F.);
#54185=ORIENTED_EDGE('',*,*,#40698,.F.);
#54186=ORIENTED_EDGE('',*,*,#37909,.T.);
#54187=ORIENTED_EDGE('',*,*,#40699,.T.);
#54188=ORIENTED_EDGE('',*,*,#39195,.T.);
#54189=ORIENTED_EDGE('',*,*,#40699,.F.);
#54190=ORIENTED_EDGE('',*,*,#37908,.F.);
#54191=ORIENTED_EDGE('',*,*,#40700,.T.);
#54192=ORIENTED_EDGE('',*,*,#39196,.F.);
#54193=ORIENTED_EDGE('',*,*,#40700,.F.);
#54194=ORIENTED_EDGE('',*,*,#37907,.T.);
#54195=ORIENTED_EDGE('',*,*,#40701,.T.);
#54196=ORIENTED_EDGE('',*,*,#39197,.T.);
#54197=ORIENTED_EDGE('',*,*,#40701,.F.);
#54198=ORIENTED_EDGE('',*,*,#37906,.F.);
#54199=ORIENTED_EDGE('',*,*,#40702,.T.);
#54200=ORIENTED_EDGE('',*,*,#39198,.F.);
#54201=ORIENTED_EDGE('',*,*,#40702,.F.);
#54202=ORIENTED_EDGE('',*,*,#37905,.T.);
#54203=ORIENTED_EDGE('',*,*,#40695,.T.);
#54204=ORIENTED_EDGE('',*,*,#39183,.T.);
#54205=ORIENTED_EDGE('',*,*,#40703,.F.);
#54206=ORIENTED_EDGE('',*,*,#37896,.F.);
#54207=ORIENTED_EDGE('',*,*,#40704,.T.);
#54208=ORIENTED_EDGE('',*,*,#39184,.F.);
#54209=ORIENTED_EDGE('',*,*,#40704,.F.);
#54210=ORIENTED_EDGE('',*,*,#37903,.T.);
#54211=ORIENTED_EDGE('',*,*,#40705,.T.);
#54212=ORIENTED_EDGE('',*,*,#39185,.T.);
#54213=ORIENTED_EDGE('',*,*,#40705,.F.);
#54214=ORIENTED_EDGE('',*,*,#37902,.F.);
#54215=ORIENTED_EDGE('',*,*,#40706,.T.);
#54216=ORIENTED_EDGE('',*,*,#39186,.F.);
#54217=ORIENTED_EDGE('',*,*,#40706,.F.);
#54218=ORIENTED_EDGE('',*,*,#37901,.T.);
#54219=ORIENTED_EDGE('',*,*,#40707,.T.);
#54220=ORIENTED_EDGE('',*,*,#39187,.T.);
#54221=ORIENTED_EDGE('',*,*,#40707,.F.);
#54222=ORIENTED_EDGE('',*,*,#37900,.F.);
#54223=ORIENTED_EDGE('',*,*,#40708,.T.);
#54224=ORIENTED_EDGE('',*,*,#39188,.F.);
#54225=ORIENTED_EDGE('',*,*,#40708,.F.);
#54226=ORIENTED_EDGE('',*,*,#37899,.T.);
#54227=ORIENTED_EDGE('',*,*,#40709,.T.);
#54228=ORIENTED_EDGE('',*,*,#39189,.T.);
#54229=ORIENTED_EDGE('',*,*,#40709,.F.);
#54230=ORIENTED_EDGE('',*,*,#37898,.F.);
#54231=ORIENTED_EDGE('',*,*,#40710,.T.);
#54232=ORIENTED_EDGE('',*,*,#39190,.F.);
#54233=ORIENTED_EDGE('',*,*,#40710,.F.);
#54234=ORIENTED_EDGE('',*,*,#37897,.T.);
#54235=ORIENTED_EDGE('',*,*,#40703,.T.);
#54236=ORIENTED_EDGE('',*,*,#40501,.T.);
#54237=ORIENTED_EDGE('',*,*,#40711,.F.);
#54238=ORIENTED_EDGE('',*,*,#37773,.F.);
#54239=ORIENTED_EDGE('',*,*,#40712,.T.);
#54240=ORIENTED_EDGE('',*,*,#40502,.F.);
#54241=ORIENTED_EDGE('',*,*,#40712,.F.);
#54242=ORIENTED_EDGE('',*,*,#37772,.T.);
#54243=ORIENTED_EDGE('',*,*,#40713,.T.);
#54244=ORIENTED_EDGE('',*,*,#40503,.T.);
#54245=ORIENTED_EDGE('',*,*,#40713,.F.);
#54246=ORIENTED_EDGE('',*,*,#37771,.F.);
#54247=ORIENTED_EDGE('',*,*,#40714,.T.);
#54248=ORIENTED_EDGE('',*,*,#40504,.F.);
#54249=ORIENTED_EDGE('',*,*,#40714,.F.);
#54250=ORIENTED_EDGE('',*,*,#37770,.T.);
#54251=ORIENTED_EDGE('',*,*,#40715,.T.);
#54252=ORIENTED_EDGE('',*,*,#37769,.F.);
#54253=ORIENTED_EDGE('',*,*,#40716,.T.);
#54254=ORIENTED_EDGE('',*,*,#40505,.T.);
#54255=ORIENTED_EDGE('',*,*,#40715,.F.);
#54256=ORIENTED_EDGE('',*,*,#39175,.T.);
#54257=ORIENTED_EDGE('',*,*,#40717,.F.);
#54258=ORIENTED_EDGE('',*,*,#37888,.F.);
#54259=ORIENTED_EDGE('',*,*,#40718,.T.);
#54260=ORIENTED_EDGE('',*,*,#39176,.F.);
#54261=ORIENTED_EDGE('',*,*,#40718,.F.);
#54262=ORIENTED_EDGE('',*,*,#37895,.T.);
#54263=ORIENTED_EDGE('',*,*,#40719,.T.);
#54264=ORIENTED_EDGE('',*,*,#39177,.T.);
#54265=ORIENTED_EDGE('',*,*,#40719,.F.);
#54266=ORIENTED_EDGE('',*,*,#37894,.F.);
#54267=ORIENTED_EDGE('',*,*,#40720,.T.);
#54268=ORIENTED_EDGE('',*,*,#39178,.F.);
#54269=ORIENTED_EDGE('',*,*,#40720,.F.);
#54270=ORIENTED_EDGE('',*,*,#37893,.T.);
#54271=ORIENTED_EDGE('',*,*,#40721,.T.);
#54272=ORIENTED_EDGE('',*,*,#39179,.T.);
#54273=ORIENTED_EDGE('',*,*,#40721,.F.);
#54274=ORIENTED_EDGE('',*,*,#37892,.F.);
#54275=ORIENTED_EDGE('',*,*,#40722,.T.);
#54276=ORIENTED_EDGE('',*,*,#39180,.F.);
#54277=ORIENTED_EDGE('',*,*,#40722,.F.);
#54278=ORIENTED_EDGE('',*,*,#37891,.T.);
#54279=ORIENTED_EDGE('',*,*,#40723,.T.);
#54280=ORIENTED_EDGE('',*,*,#39181,.T.);
#54281=ORIENTED_EDGE('',*,*,#40723,.F.);
#54282=ORIENTED_EDGE('',*,*,#37890,.F.);
#54283=ORIENTED_EDGE('',*,*,#40724,.T.);
#54284=ORIENTED_EDGE('',*,*,#39182,.F.);
#54285=ORIENTED_EDGE('',*,*,#40724,.F.);
#54286=ORIENTED_EDGE('',*,*,#37889,.T.);
#54287=ORIENTED_EDGE('',*,*,#40717,.T.);
#54288=ORIENTED_EDGE('',*,*,#39167,.T.);
#54289=ORIENTED_EDGE('',*,*,#40725,.F.);
#54290=ORIENTED_EDGE('',*,*,#37880,.F.);
#54291=ORIENTED_EDGE('',*,*,#40726,.T.);
#54292=ORIENTED_EDGE('',*,*,#39168,.F.);
#54293=ORIENTED_EDGE('',*,*,#40726,.F.);
#54294=ORIENTED_EDGE('',*,*,#37887,.T.);
#54295=ORIENTED_EDGE('',*,*,#40727,.T.);
#54296=ORIENTED_EDGE('',*,*,#39169,.T.);
#54297=ORIENTED_EDGE('',*,*,#40727,.F.);
#54298=ORIENTED_EDGE('',*,*,#37886,.F.);
#54299=ORIENTED_EDGE('',*,*,#40728,.T.);
#54300=ORIENTED_EDGE('',*,*,#39170,.F.);
#54301=ORIENTED_EDGE('',*,*,#40728,.F.);
#54302=ORIENTED_EDGE('',*,*,#37885,.T.);
#54303=ORIENTED_EDGE('',*,*,#40729,.T.);
#54304=ORIENTED_EDGE('',*,*,#39171,.T.);
#54305=ORIENTED_EDGE('',*,*,#40729,.F.);
#54306=ORIENTED_EDGE('',*,*,#37884,.F.);
#54307=ORIENTED_EDGE('',*,*,#40730,.T.);
#54308=ORIENTED_EDGE('',*,*,#39172,.F.);
#54309=ORIENTED_EDGE('',*,*,#40730,.F.);
#54310=ORIENTED_EDGE('',*,*,#37883,.T.);
#54311=ORIENTED_EDGE('',*,*,#40731,.T.);
#54312=ORIENTED_EDGE('',*,*,#39173,.T.);
#54313=ORIENTED_EDGE('',*,*,#40731,.F.);
#54314=ORIENTED_EDGE('',*,*,#37882,.F.);
#54315=ORIENTED_EDGE('',*,*,#40732,.T.);
#54316=ORIENTED_EDGE('',*,*,#39174,.F.);
#54317=ORIENTED_EDGE('',*,*,#40732,.F.);
#54318=ORIENTED_EDGE('',*,*,#37881,.T.);
#54319=ORIENTED_EDGE('',*,*,#40725,.T.);
#54320=ORIENTED_EDGE('',*,*,#40733,.T.);
#54321=ORIENTED_EDGE('',*,*,#40734,.T.);
#54322=ORIENTED_EDGE('',*,*,#39141,.T.);
#54323=ORIENTED_EDGE('',*,*,#39142,.F.);
#54324=ORIENTED_EDGE('',*,*,#40734,.F.);
#54325=ORIENTED_EDGE('',*,*,#40735,.F.);
#54326=ORIENTED_EDGE('',*,*,#39159,.T.);
#54327=ORIENTED_EDGE('',*,*,#40736,.F.);
#54328=ORIENTED_EDGE('',*,*,#37872,.F.);
#54329=ORIENTED_EDGE('',*,*,#40737,.T.);
#54330=ORIENTED_EDGE('',*,*,#39160,.F.);
#54331=ORIENTED_EDGE('',*,*,#40737,.F.);
#54332=ORIENTED_EDGE('',*,*,#37879,.T.);
#54333=ORIENTED_EDGE('',*,*,#40738,.T.);
#54334=ORIENTED_EDGE('',*,*,#39161,.T.);
#54335=ORIENTED_EDGE('',*,*,#40738,.F.);
#54336=ORIENTED_EDGE('',*,*,#37878,.F.);
#54337=ORIENTED_EDGE('',*,*,#40739,.T.);
#54338=ORIENTED_EDGE('',*,*,#39162,.F.);
#54339=ORIENTED_EDGE('',*,*,#40739,.F.);
#54340=ORIENTED_EDGE('',*,*,#37877,.T.);
#54341=ORIENTED_EDGE('',*,*,#40740,.T.);
#54342=ORIENTED_EDGE('',*,*,#39163,.T.);
#54343=ORIENTED_EDGE('',*,*,#40740,.F.);
#54344=ORIENTED_EDGE('',*,*,#37876,.F.);
#54345=ORIENTED_EDGE('',*,*,#40741,.T.);
#54346=ORIENTED_EDGE('',*,*,#39164,.F.);
#54347=ORIENTED_EDGE('',*,*,#40741,.F.);
#54348=ORIENTED_EDGE('',*,*,#37875,.T.);
#54349=ORIENTED_EDGE('',*,*,#40742,.T.);
#54350=ORIENTED_EDGE('',*,*,#39165,.T.);
#54351=ORIENTED_EDGE('',*,*,#40742,.F.);
#54352=ORIENTED_EDGE('',*,*,#37874,.F.);
#54353=ORIENTED_EDGE('',*,*,#40743,.T.);
#54354=ORIENTED_EDGE('',*,*,#39166,.F.);
#54355=ORIENTED_EDGE('',*,*,#40743,.F.);
#54356=ORIENTED_EDGE('',*,*,#37873,.T.);
#54357=ORIENTED_EDGE('',*,*,#40736,.T.);
#54358=ORIENTED_EDGE('',*,*,#39151,.T.);
#54359=ORIENTED_EDGE('',*,*,#40744,.F.);
#54360=ORIENTED_EDGE('',*,*,#37864,.F.);
#54361=ORIENTED_EDGE('',*,*,#40745,.T.);
#54362=ORIENTED_EDGE('',*,*,#39152,.F.);
#54363=ORIENTED_EDGE('',*,*,#40745,.F.);
#54364=ORIENTED_EDGE('',*,*,#37871,.T.);
#54365=ORIENTED_EDGE('',*,*,#40746,.T.);
#54366=ORIENTED_EDGE('',*,*,#39153,.T.);
#54367=ORIENTED_EDGE('',*,*,#40746,.F.);
#54368=ORIENTED_EDGE('',*,*,#37870,.F.);
#54369=ORIENTED_EDGE('',*,*,#40747,.T.);
#54370=ORIENTED_EDGE('',*,*,#39154,.F.);
#54371=ORIENTED_EDGE('',*,*,#40747,.F.);
#54372=ORIENTED_EDGE('',*,*,#37869,.T.);
#54373=ORIENTED_EDGE('',*,*,#40748,.T.);
#54374=ORIENTED_EDGE('',*,*,#39155,.T.);
#54375=ORIENTED_EDGE('',*,*,#40748,.F.);
#54376=ORIENTED_EDGE('',*,*,#37868,.F.);
#54377=ORIENTED_EDGE('',*,*,#40749,.T.);
#54378=ORIENTED_EDGE('',*,*,#39156,.F.);
#54379=ORIENTED_EDGE('',*,*,#40749,.F.);
#54380=ORIENTED_EDGE('',*,*,#37867,.T.);
#54381=ORIENTED_EDGE('',*,*,#40750,.T.);
#54382=ORIENTED_EDGE('',*,*,#39157,.T.);
#54383=ORIENTED_EDGE('',*,*,#40750,.F.);
#54384=ORIENTED_EDGE('',*,*,#37866,.F.);
#54385=ORIENTED_EDGE('',*,*,#40751,.T.);
#54386=ORIENTED_EDGE('',*,*,#39158,.F.);
#54387=ORIENTED_EDGE('',*,*,#40751,.F.);
#54388=ORIENTED_EDGE('',*,*,#37865,.T.);
#54389=ORIENTED_EDGE('',*,*,#40744,.T.);
#54390=ORIENTED_EDGE('',*,*,#39134,.F.);
#54391=ORIENTED_EDGE('',*,*,#40752,.T.);
#54392=ORIENTED_EDGE('',*,*,#37846,.T.);
#54393=ORIENTED_EDGE('',*,*,#40753,.T.);
#54394=ORIENTED_EDGE('',*,*,#39135,.T.);
#54395=ORIENTED_EDGE('',*,*,#40753,.F.);
#54396=ORIENTED_EDGE('',*,*,#37845,.F.);
#54397=ORIENTED_EDGE('',*,*,#40754,.T.);
#54398=ORIENTED_EDGE('',*,*,#39136,.F.);
#54399=ORIENTED_EDGE('',*,*,#40754,.F.);
#54400=ORIENTED_EDGE('',*,*,#37844,.T.);
#54401=ORIENTED_EDGE('',*,*,#40755,.T.);
#54402=ORIENTED_EDGE('',*,*,#39137,.T.);
#54403=ORIENTED_EDGE('',*,*,#40755,.F.);
#54404=ORIENTED_EDGE('',*,*,#37843,.F.);
#54405=ORIENTED_EDGE('',*,*,#40756,.T.);
#54406=ORIENTED_EDGE('',*,*,#37842,.T.);
#54407=ORIENTED_EDGE('',*,*,#40757,.T.);
#54408=ORIENTED_EDGE('',*,*,#39138,.F.);
#54409=ORIENTED_EDGE('',*,*,#40756,.F.);
#54410=ORIENTED_EDGE('',*,*,#40493,.T.);
#54411=ORIENTED_EDGE('',*,*,#40758,.F.);
#54412=ORIENTED_EDGE('',*,*,#37781,.F.);
#54413=ORIENTED_EDGE('',*,*,#40759,.T.);
#54414=ORIENTED_EDGE('',*,*,#40494,.F.);
#54415=ORIENTED_EDGE('',*,*,#40759,.F.);
#54416=ORIENTED_EDGE('',*,*,#37780,.T.);
#54417=ORIENTED_EDGE('',*,*,#40760,.T.);
#54418=ORIENTED_EDGE('',*,*,#40495,.T.);
#54419=ORIENTED_EDGE('',*,*,#40760,.F.);
#54420=ORIENTED_EDGE('',*,*,#37779,.F.);
#54421=ORIENTED_EDGE('',*,*,#40761,.T.);
#54422=ORIENTED_EDGE('',*,*,#40496,.F.);
#54423=ORIENTED_EDGE('',*,*,#40761,.F.);
#54424=ORIENTED_EDGE('',*,*,#37778,.T.);
#54425=ORIENTED_EDGE('',*,*,#40762,.T.);
#54426=ORIENTED_EDGE('',*,*,#37777,.F.);
#54427=ORIENTED_EDGE('',*,*,#40763,.T.);
#54428=ORIENTED_EDGE('',*,*,#40497,.T.);
#54429=ORIENTED_EDGE('',*,*,#40762,.F.);
#54430=ORIENTED_EDGE('',*,*,#40485,.F.);
#54431=ORIENTED_EDGE('',*,*,#40764,.T.);
#54432=ORIENTED_EDGE('',*,*,#37708,.T.);
#54433=ORIENTED_EDGE('',*,*,#40765,.T.);
#54434=ORIENTED_EDGE('',*,*,#40486,.T.);
#54435=ORIENTED_EDGE('',*,*,#40765,.F.);
#54436=ORIENTED_EDGE('',*,*,#37707,.F.);
#54437=ORIENTED_EDGE('',*,*,#40766,.T.);
#54438=ORIENTED_EDGE('',*,*,#40487,.F.);
#54439=ORIENTED_EDGE('',*,*,#40766,.F.);
#54440=ORIENTED_EDGE('',*,*,#37706,.T.);
#54441=ORIENTED_EDGE('',*,*,#40767,.T.);
#54442=ORIENTED_EDGE('',*,*,#37705,.F.);
#54443=ORIENTED_EDGE('',*,*,#40768,.T.);
#54444=ORIENTED_EDGE('',*,*,#40488,.T.);
#54445=ORIENTED_EDGE('',*,*,#40767,.F.);
#54446=ORIENTED_EDGE('',*,*,#37700,.T.);
#54447=ORIENTED_EDGE('',*,*,#40769,.T.);
#54448=ORIENTED_EDGE('',*,*,#40483,.T.);
#54449=ORIENTED_EDGE('',*,*,#40770,.F.);
#54450=ORIENTED_EDGE('',*,*,#37840,.T.);
#54451=ORIENTED_EDGE('',*,*,#40771,.T.);
#54452=ORIENTED_EDGE('',*,*,#39132,.T.);
#54453=ORIENTED_EDGE('',*,*,#40772,.T.);
#54454=ORIENTED_EDGE('',*,*,#39140,.T.);
#54455=ORIENTED_EDGE('',*,*,#40735,.T.);
#54456=ORIENTED_EDGE('',*,*,#40733,.F.);
#54457=ORIENTED_EDGE('',*,*,#39143,.T.);
#54458=ORIENTED_EDGE('',*,*,#40773,.T.);
#54459=ORIENTED_EDGE('',*,*,#37848,.T.);
#54460=ORIENTED_EDGE('',*,*,#40774,.T.);
#54461=ORIENTED_EDGE('',*,*,#37856,.T.);
#54462=ORIENTED_EDGE('',*,*,#40775,.T.);
#54463=ORIENTED_EDGE('',*,*,#39257,.T.);
#54464=ORIENTED_EDGE('',*,*,#40776,.T.);
#54465=ORIENTED_EDGE('',*,*,#39129,.T.);
#54466=ORIENTED_EDGE('',*,*,#40777,.T.);
#54467=ORIENTED_EDGE('',*,*,#37828,.T.);
#54468=ORIENTED_EDGE('',*,*,#40778,.F.);
#54469=ORIENTED_EDGE('',*,*,#37682,.T.);
#54470=ORIENTED_EDGE('',*,*,#37687,.T.);
#54471=ORIENTED_EDGE('',*,*,#37690,.F.);
#54472=ORIENTED_EDGE('',*,*,#37692,.T.);
#54473=ORIENTED_EDGE('',*,*,#37694,.F.);
#54474=ORIENTED_EDGE('',*,*,#37697,.T.);
#54475=ORIENTED_EDGE('',*,*,#37709,.F.);
#54476=ORIENTED_EDGE('',*,*,#40764,.F.);
#54477=ORIENTED_EDGE('',*,*,#40484,.F.);
#54478=ORIENTED_EDGE('',*,*,#40769,.F.);
#54479=ORIENTED_EDGE('',*,*,#37847,.F.);
#54480=ORIENTED_EDGE('',*,*,#40752,.F.);
#54481=ORIENTED_EDGE('',*,*,#39133,.F.);
#54482=ORIENTED_EDGE('',*,*,#40771,.F.);
#54483=ORIENTED_EDGE('',*,*,#39139,.F.);
#54484=ORIENTED_EDGE('',*,*,#40757,.F.);
#54485=ORIENTED_EDGE('',*,*,#37841,.F.);
#54486=ORIENTED_EDGE('',*,*,#40772,.F.);
#54487=ORIENTED_EDGE('',*,*,#39150,.F.);
#54488=ORIENTED_EDGE('',*,*,#40694,.F.);
#54489=ORIENTED_EDGE('',*,*,#37849,.F.);
#54490=ORIENTED_EDGE('',*,*,#40773,.F.);
#54491=ORIENTED_EDGE('',*,*,#37855,.F.);
#54492=ORIENTED_EDGE('',*,*,#40689,.F.);
#54493=ORIENTED_EDGE('',*,*,#39144,.F.);
#54494=ORIENTED_EDGE('',*,*,#40774,.F.);
#54495=ORIENTED_EDGE('',*,*,#37863,.F.);
#54496=ORIENTED_EDGE('',*,*,#40637,.F.);
#54497=ORIENTED_EDGE('',*,*,#39258,.F.);
#54498=ORIENTED_EDGE('',*,*,#40775,.F.);
#54499=ORIENTED_EDGE('',*,*,#39256,.F.);
#54500=ORIENTED_EDGE('',*,*,#40642,.F.);
#54501=ORIENTED_EDGE('',*,*,#37857,.F.);
#54502=ORIENTED_EDGE('',*,*,#40776,.F.);
#54503=ORIENTED_EDGE('',*,*,#39128,.F.);
#54504=ORIENTED_EDGE('',*,*,#40584,.F.);
#54505=ORIENTED_EDGE('',*,*,#37829,.F.);
#54506=ORIENTED_EDGE('',*,*,#40777,.F.);
#54507=ORIENTED_EDGE('',*,*,#37969,.F.);
#54508=ORIENTED_EDGE('',*,*,#40779,.T.);
#54509=ORIENTED_EDGE('',*,*,#40432,.F.);
#54510=ORIENTED_EDGE('',*,*,#40574,.F.);
#54511=ORIENTED_EDGE('',*,*,#40533,.F.);
#54512=ORIENTED_EDGE('',*,*,#40575,.F.);
#54513=ORIENTED_EDGE('',*,*,#37835,.T.);
#54514=ORIENTED_EDGE('',*,*,#40780,.T.);
#54515=ORIENTED_EDGE('',*,*,#40535,.F.);
#54516=ORIENTED_EDGE('',*,*,#40781,.F.);
#54517=ORIENTED_EDGE('',*,*,#37833,.T.);
#54518=ORIENTED_EDGE('',*,*,#40577,.T.);
#54519=ORIENTED_EDGE('',*,*,#40534,.T.);
#54520=ORIENTED_EDGE('',*,*,#40780,.F.);
#54521=ORIENTED_EDGE('',*,*,#37834,.F.);
#54522=ORIENTED_EDGE('',*,*,#40781,.T.);
#54523=ORIENTED_EDGE('',*,*,#39124,.F.);
#54524=ORIENTED_EDGE('',*,*,#40782,.F.);
#54525=ORIENTED_EDGE('',*,*,#37825,.T.);
#54526=ORIENTED_EDGE('',*,*,#40581,.T.);
#54527=ORIENTED_EDGE('',*,*,#37826,.F.);
#54528=ORIENTED_EDGE('',*,*,#40782,.T.);
#54529=ORIENTED_EDGE('',*,*,#39131,.T.);
#54530=ORIENTED_EDGE('',*,*,#40783,.F.);
#54531=ORIENTED_EDGE('',*,*,#40565,.F.);
#54532=ORIENTED_EDGE('',*,*,#40585,.F.);
#54533=ORIENTED_EDGE('',*,*,#37819,.T.);
#54534=ORIENTED_EDGE('',*,*,#40784,.T.);
#54535=ORIENTED_EDGE('',*,*,#40567,.F.);
#54536=ORIENTED_EDGE('',*,*,#40785,.F.);
#54537=ORIENTED_EDGE('',*,*,#37817,.T.);
#54538=ORIENTED_EDGE('',*,*,#40587,.T.);
#54539=ORIENTED_EDGE('',*,*,#40566,.T.);
#54540=ORIENTED_EDGE('',*,*,#40784,.F.);
#54541=ORIENTED_EDGE('',*,*,#37818,.F.);
#54542=ORIENTED_EDGE('',*,*,#40785,.T.);
#54543=ORIENTED_EDGE('',*,*,#40557,.F.);
#54544=ORIENTED_EDGE('',*,*,#40591,.F.);
#54545=ORIENTED_EDGE('',*,*,#37811,.T.);
#54546=ORIENTED_EDGE('',*,*,#40786,.T.);
#54547=ORIENTED_EDGE('',*,*,#40559,.F.);
#54548=ORIENTED_EDGE('',*,*,#40787,.F.);
#54549=ORIENTED_EDGE('',*,*,#37809,.T.);
#54550=ORIENTED_EDGE('',*,*,#40593,.T.);
#54551=ORIENTED_EDGE('',*,*,#40558,.T.);
#54552=ORIENTED_EDGE('',*,*,#40786,.F.);
#54553=ORIENTED_EDGE('',*,*,#37810,.F.);
#54554=ORIENTED_EDGE('',*,*,#40787,.T.);
#54555=ORIENTED_EDGE('',*,*,#40549,.F.);
#54556=ORIENTED_EDGE('',*,*,#40597,.F.);
#54557=ORIENTED_EDGE('',*,*,#37803,.T.);
#54558=ORIENTED_EDGE('',*,*,#40788,.T.);
#54559=ORIENTED_EDGE('',*,*,#40551,.F.);
#54560=ORIENTED_EDGE('',*,*,#40789,.F.);
#54561=ORIENTED_EDGE('',*,*,#37801,.T.);
#54562=ORIENTED_EDGE('',*,*,#40599,.T.);
#54563=ORIENTED_EDGE('',*,*,#40550,.T.);
#54564=ORIENTED_EDGE('',*,*,#40788,.F.);
#54565=ORIENTED_EDGE('',*,*,#37802,.F.);
#54566=ORIENTED_EDGE('',*,*,#40789,.T.);
#54567=ORIENTED_EDGE('',*,*,#40541,.F.);
#54568=ORIENTED_EDGE('',*,*,#40603,.F.);
#54569=ORIENTED_EDGE('',*,*,#37787,.T.);
#54570=ORIENTED_EDGE('',*,*,#40790,.T.);
#54571=ORIENTED_EDGE('',*,*,#40543,.F.);
#54572=ORIENTED_EDGE('',*,*,#40791,.F.);
#54573=ORIENTED_EDGE('',*,*,#37785,.T.);
#54574=ORIENTED_EDGE('',*,*,#40605,.T.);
#54575=ORIENTED_EDGE('',*,*,#40542,.T.);
#54576=ORIENTED_EDGE('',*,*,#40790,.F.);
#54577=ORIENTED_EDGE('',*,*,#37786,.F.);
#54578=ORIENTED_EDGE('',*,*,#40791,.T.);
#54579=ORIENTED_EDGE('',*,*,#40525,.F.);
#54580=ORIENTED_EDGE('',*,*,#40609,.F.);
#54581=ORIENTED_EDGE('',*,*,#37795,.T.);
#54582=ORIENTED_EDGE('',*,*,#40792,.T.);
#54583=ORIENTED_EDGE('',*,*,#40527,.F.);
#54584=ORIENTED_EDGE('',*,*,#40793,.F.);
#54585=ORIENTED_EDGE('',*,*,#37793,.T.);
#54586=ORIENTED_EDGE('',*,*,#40611,.T.);
#54587=ORIENTED_EDGE('',*,*,#40526,.T.);
#54588=ORIENTED_EDGE('',*,*,#40792,.F.);
#54589=ORIENTED_EDGE('',*,*,#37794,.F.);
#54590=ORIENTED_EDGE('',*,*,#40793,.T.);
#54591=ORIENTED_EDGE('',*,*,#37748,.T.);
#54592=ORIENTED_EDGE('',*,*,#40794,.T.);
#54593=ORIENTED_EDGE('',*,*,#40440,.F.);
#54594=ORIENTED_EDGE('',*,*,#40795,.F.);
#54595=ORIENTED_EDGE('',*,*,#40447,.T.);
#54596=ORIENTED_EDGE('',*,*,#40796,.F.);
#54597=ORIENTED_EDGE('',*,*,#37749,.F.);
#54598=ORIENTED_EDGE('',*,*,#40795,.T.);
#54599=ORIENTED_EDGE('',*,*,#40446,.F.);
#54600=ORIENTED_EDGE('',*,*,#40797,.F.);
#54601=ORIENTED_EDGE('',*,*,#37750,.T.);
#54602=ORIENTED_EDGE('',*,*,#40796,.T.);
#54603=ORIENTED_EDGE('',*,*,#40445,.T.);
#54604=ORIENTED_EDGE('',*,*,#40798,.F.);
#54605=ORIENTED_EDGE('',*,*,#37751,.F.);
#54606=ORIENTED_EDGE('',*,*,#40797,.T.);
#54607=ORIENTED_EDGE('',*,*,#40444,.F.);
#54608=ORIENTED_EDGE('',*,*,#40799,.F.);
#54609=ORIENTED_EDGE('',*,*,#37744,.T.);
#54610=ORIENTED_EDGE('',*,*,#40798,.T.);
#54611=ORIENTED_EDGE('',*,*,#39378,.F.);
#54612=ORIENTED_EDGE('',*,*,#40800,.F.);
#54613=ORIENTED_EDGE('',*,*,#38096,.T.);
#54614=ORIENTED_EDGE('',*,*,#40801,.T.);
#54615=ORIENTED_EDGE('',*,*,#39385,.T.);
#54616=ORIENTED_EDGE('',*,*,#40802,.F.);
#54617=ORIENTED_EDGE('',*,*,#38097,.F.);
#54618=ORIENTED_EDGE('',*,*,#40800,.T.);
#54619=ORIENTED_EDGE('',*,*,#39384,.F.);
#54620=ORIENTED_EDGE('',*,*,#40803,.F.);
#54621=ORIENTED_EDGE('',*,*,#38098,.T.);
#54622=ORIENTED_EDGE('',*,*,#40802,.T.);
#54623=ORIENTED_EDGE('',*,*,#39383,.T.);
#54624=ORIENTED_EDGE('',*,*,#40804,.F.);
#54625=ORIENTED_EDGE('',*,*,#38099,.F.);
#54626=ORIENTED_EDGE('',*,*,#40803,.T.);
#54627=ORIENTED_EDGE('',*,*,#39382,.F.);
#54628=ORIENTED_EDGE('',*,*,#40805,.F.);
#54629=ORIENTED_EDGE('',*,*,#38100,.T.);
#54630=ORIENTED_EDGE('',*,*,#40804,.T.);
#54631=ORIENTED_EDGE('',*,*,#39381,.T.);
#54632=ORIENTED_EDGE('',*,*,#40806,.F.);
#54633=ORIENTED_EDGE('',*,*,#38101,.F.);
#54634=ORIENTED_EDGE('',*,*,#40805,.T.);
#54635=ORIENTED_EDGE('',*,*,#39380,.F.);
#54636=ORIENTED_EDGE('',*,*,#40807,.F.);
#54637=ORIENTED_EDGE('',*,*,#38102,.T.);
#54638=ORIENTED_EDGE('',*,*,#40806,.T.);
#54639=ORIENTED_EDGE('',*,*,#39379,.T.);
#54640=ORIENTED_EDGE('',*,*,#40801,.F.);
#54641=ORIENTED_EDGE('',*,*,#38103,.F.);
#54642=ORIENTED_EDGE('',*,*,#40807,.T.);
#54643=ORIENTED_EDGE('',*,*,#39370,.F.);
#54644=ORIENTED_EDGE('',*,*,#40808,.F.);
#54645=ORIENTED_EDGE('',*,*,#38088,.T.);
#54646=ORIENTED_EDGE('',*,*,#40809,.T.);
#54647=ORIENTED_EDGE('',*,*,#39377,.T.);
#54648=ORIENTED_EDGE('',*,*,#40810,.F.);
#54649=ORIENTED_EDGE('',*,*,#38089,.F.);
#54650=ORIENTED_EDGE('',*,*,#40808,.T.);
#54651=ORIENTED_EDGE('',*,*,#39376,.F.);
#54652=ORIENTED_EDGE('',*,*,#40811,.F.);
#54653=ORIENTED_EDGE('',*,*,#38090,.T.);
#54654=ORIENTED_EDGE('',*,*,#40810,.T.);
#54655=ORIENTED_EDGE('',*,*,#39375,.T.);
#54656=ORIENTED_EDGE('',*,*,#40812,.F.);
#54657=ORIENTED_EDGE('',*,*,#38091,.F.);
#54658=ORIENTED_EDGE('',*,*,#40811,.T.);
#54659=ORIENTED_EDGE('',*,*,#39374,.F.);
#54660=ORIENTED_EDGE('',*,*,#40813,.F.);
#54661=ORIENTED_EDGE('',*,*,#38092,.T.);
#54662=ORIENTED_EDGE('',*,*,#40812,.T.);
#54663=ORIENTED_EDGE('',*,*,#39373,.T.);
#54664=ORIENTED_EDGE('',*,*,#40814,.F.);
#54665=ORIENTED_EDGE('',*,*,#38093,.F.);
#54666=ORIENTED_EDGE('',*,*,#40813,.T.);
#54667=ORIENTED_EDGE('',*,*,#39372,.F.);
#54668=ORIENTED_EDGE('',*,*,#40815,.F.);
#54669=ORIENTED_EDGE('',*,*,#38094,.T.);
#54670=ORIENTED_EDGE('',*,*,#40814,.T.);
#54671=ORIENTED_EDGE('',*,*,#39371,.T.);
#54672=ORIENTED_EDGE('',*,*,#40809,.F.);
#54673=ORIENTED_EDGE('',*,*,#38095,.F.);
#54674=ORIENTED_EDGE('',*,*,#40815,.T.);
#54675=ORIENTED_EDGE('',*,*,#39390,.T.);
#54676=ORIENTED_EDGE('',*,*,#40816,.F.);
#54677=ORIENTED_EDGE('',*,*,#37994,.F.);
#54678=ORIENTED_EDGE('',*,*,#40817,.F.);
#54679=ORIENTED_EDGE('',*,*,#39389,.F.);
#54680=ORIENTED_EDGE('',*,*,#40818,.F.);
#54681=ORIENTED_EDGE('',*,*,#37995,.T.);
#54682=ORIENTED_EDGE('',*,*,#40816,.T.);
#54683=ORIENTED_EDGE('',*,*,#39388,.T.);
#54684=ORIENTED_EDGE('',*,*,#40819,.F.);
#54685=ORIENTED_EDGE('',*,*,#37996,.F.);
#54686=ORIENTED_EDGE('',*,*,#40818,.T.);
#54687=ORIENTED_EDGE('',*,*,#39387,.F.);
#54688=ORIENTED_EDGE('',*,*,#40820,.F.);
#54689=ORIENTED_EDGE('',*,*,#37997,.T.);
#54690=ORIENTED_EDGE('',*,*,#40819,.T.);
#54691=ORIENTED_EDGE('',*,*,#37998,.F.);
#54692=ORIENTED_EDGE('',*,*,#40820,.T.);
#54693=ORIENTED_EDGE('',*,*,#39386,.T.);
#54694=ORIENTED_EDGE('',*,*,#40821,.F.);
#54695=ORIENTED_EDGE('',*,*,#39362,.F.);
#54696=ORIENTED_EDGE('',*,*,#40822,.F.);
#54697=ORIENTED_EDGE('',*,*,#38080,.T.);
#54698=ORIENTED_EDGE('',*,*,#40823,.T.);
#54699=ORIENTED_EDGE('',*,*,#39369,.T.);
#54700=ORIENTED_EDGE('',*,*,#40824,.F.);
#54701=ORIENTED_EDGE('',*,*,#38081,.F.);
#54702=ORIENTED_EDGE('',*,*,#40822,.T.);
#54703=ORIENTED_EDGE('',*,*,#39368,.F.);
#54704=ORIENTED_EDGE('',*,*,#40825,.F.);
#54705=ORIENTED_EDGE('',*,*,#38082,.T.);
#54706=ORIENTED_EDGE('',*,*,#40824,.T.);
#54707=ORIENTED_EDGE('',*,*,#39367,.T.);
#54708=ORIENTED_EDGE('',*,*,#40826,.F.);
#54709=ORIENTED_EDGE('',*,*,#38083,.F.);
#54710=ORIENTED_EDGE('',*,*,#40825,.T.);
#54711=ORIENTED_EDGE('',*,*,#39366,.F.);
#54712=ORIENTED_EDGE('',*,*,#40827,.F.);
#54713=ORIENTED_EDGE('',*,*,#38084,.T.);
#54714=ORIENTED_EDGE('',*,*,#40826,.T.);
#54715=ORIENTED_EDGE('',*,*,#39365,.T.);
#54716=ORIENTED_EDGE('',*,*,#40828,.F.);
#54717=ORIENTED_EDGE('',*,*,#38085,.F.);
#54718=ORIENTED_EDGE('',*,*,#40827,.T.);
#54719=ORIENTED_EDGE('',*,*,#39364,.F.);
#54720=ORIENTED_EDGE('',*,*,#40829,.F.);
#54721=ORIENTED_EDGE('',*,*,#38086,.T.);
#54722=ORIENTED_EDGE('',*,*,#40828,.T.);
#54723=ORIENTED_EDGE('',*,*,#39363,.T.);
#54724=ORIENTED_EDGE('',*,*,#40823,.F.);
#54725=ORIENTED_EDGE('',*,*,#38087,.F.);
#54726=ORIENTED_EDGE('',*,*,#40829,.T.);
#54727=ORIENTED_EDGE('',*,*,#39354,.F.);
#54728=ORIENTED_EDGE('',*,*,#40830,.F.);
#54729=ORIENTED_EDGE('',*,*,#38072,.T.);
#54730=ORIENTED_EDGE('',*,*,#40831,.T.);
#54731=ORIENTED_EDGE('',*,*,#39361,.T.);
#54732=ORIENTED_EDGE('',*,*,#40832,.F.);
#54733=ORIENTED_EDGE('',*,*,#38073,.F.);
#54734=ORIENTED_EDGE('',*,*,#40830,.T.);
#54735=ORIENTED_EDGE('',*,*,#39360,.F.);
#54736=ORIENTED_EDGE('',*,*,#40833,.F.);
#54737=ORIENTED_EDGE('',*,*,#38074,.T.);
#54738=ORIENTED_EDGE('',*,*,#40832,.T.);
#54739=ORIENTED_EDGE('',*,*,#39359,.T.);
#54740=ORIENTED_EDGE('',*,*,#40834,.F.);
#54741=ORIENTED_EDGE('',*,*,#38075,.F.);
#54742=ORIENTED_EDGE('',*,*,#40833,.T.);
#54743=ORIENTED_EDGE('',*,*,#39358,.F.);
#54744=ORIENTED_EDGE('',*,*,#40835,.F.);
#54745=ORIENTED_EDGE('',*,*,#38076,.T.);
#54746=ORIENTED_EDGE('',*,*,#40834,.T.);
#54747=ORIENTED_EDGE('',*,*,#39357,.T.);
#54748=ORIENTED_EDGE('',*,*,#40836,.F.);
#54749=ORIENTED_EDGE('',*,*,#38077,.F.);
#54750=ORIENTED_EDGE('',*,*,#40835,.T.);
#54751=ORIENTED_EDGE('',*,*,#39356,.F.);
#54752=ORIENTED_EDGE('',*,*,#40837,.F.);
#54753=ORIENTED_EDGE('',*,*,#38078,.T.);
#54754=ORIENTED_EDGE('',*,*,#40836,.T.);
#54755=ORIENTED_EDGE('',*,*,#39355,.T.);
#54756=ORIENTED_EDGE('',*,*,#40831,.F.);
#54757=ORIENTED_EDGE('',*,*,#38079,.F.);
#54758=ORIENTED_EDGE('',*,*,#40837,.T.);
#54759=ORIENTED_EDGE('',*,*,#39346,.F.);
#54760=ORIENTED_EDGE('',*,*,#40838,.F.);
#54761=ORIENTED_EDGE('',*,*,#38064,.T.);
#54762=ORIENTED_EDGE('',*,*,#40839,.T.);
#54763=ORIENTED_EDGE('',*,*,#39353,.T.);
#54764=ORIENTED_EDGE('',*,*,#40840,.F.);
#54765=ORIENTED_EDGE('',*,*,#38065,.F.);
#54766=ORIENTED_EDGE('',*,*,#40838,.T.);
#54767=ORIENTED_EDGE('',*,*,#39352,.F.);
#54768=ORIENTED_EDGE('',*,*,#40841,.F.);
#54769=ORIENTED_EDGE('',*,*,#38066,.T.);
#54770=ORIENTED_EDGE('',*,*,#40840,.T.);
#54771=ORIENTED_EDGE('',*,*,#39351,.T.);
#54772=ORIENTED_EDGE('',*,*,#40842,.F.);
#54773=ORIENTED_EDGE('',*,*,#38067,.F.);
#54774=ORIENTED_EDGE('',*,*,#40841,.T.);
#54775=ORIENTED_EDGE('',*,*,#39350,.F.);
#54776=ORIENTED_EDGE('',*,*,#40843,.F.);
#54777=ORIENTED_EDGE('',*,*,#38068,.T.);
#54778=ORIENTED_EDGE('',*,*,#40842,.T.);
#54779=ORIENTED_EDGE('',*,*,#39349,.T.);
#54780=ORIENTED_EDGE('',*,*,#40844,.F.);
#54781=ORIENTED_EDGE('',*,*,#38069,.F.);
#54782=ORIENTED_EDGE('',*,*,#40843,.T.);
#54783=ORIENTED_EDGE('',*,*,#39348,.F.);
#54784=ORIENTED_EDGE('',*,*,#40845,.F.);
#54785=ORIENTED_EDGE('',*,*,#38070,.T.);
#54786=ORIENTED_EDGE('',*,*,#40844,.T.);
#54787=ORIENTED_EDGE('',*,*,#39347,.T.);
#54788=ORIENTED_EDGE('',*,*,#40839,.F.);
#54789=ORIENTED_EDGE('',*,*,#38071,.F.);
#54790=ORIENTED_EDGE('',*,*,#40845,.T.);
#54791=ORIENTED_EDGE('',*,*,#37740,.T.);
#54792=ORIENTED_EDGE('',*,*,#40846,.T.);
#54793=ORIENTED_EDGE('',*,*,#40448,.F.);
#54794=ORIENTED_EDGE('',*,*,#40847,.F.);
#54795=ORIENTED_EDGE('',*,*,#40455,.T.);
#54796=ORIENTED_EDGE('',*,*,#40848,.F.);
#54797=ORIENTED_EDGE('',*,*,#37741,.F.);
#54798=ORIENTED_EDGE('',*,*,#40847,.T.);
#54799=ORIENTED_EDGE('',*,*,#40454,.F.);
#54800=ORIENTED_EDGE('',*,*,#40849,.F.);
#54801=ORIENTED_EDGE('',*,*,#37742,.T.);
#54802=ORIENTED_EDGE('',*,*,#40848,.T.);
#54803=ORIENTED_EDGE('',*,*,#40453,.T.);
#54804=ORIENTED_EDGE('',*,*,#40850,.F.);
#54805=ORIENTED_EDGE('',*,*,#37743,.F.);
#54806=ORIENTED_EDGE('',*,*,#40849,.T.);
#54807=ORIENTED_EDGE('',*,*,#40452,.F.);
#54808=ORIENTED_EDGE('',*,*,#40851,.F.);
#54809=ORIENTED_EDGE('',*,*,#37736,.T.);
#54810=ORIENTED_EDGE('',*,*,#40850,.T.);
#54811=ORIENTED_EDGE('',*,*,#39338,.F.);
#54812=ORIENTED_EDGE('',*,*,#40852,.F.);
#54813=ORIENTED_EDGE('',*,*,#38056,.T.);
#54814=ORIENTED_EDGE('',*,*,#40853,.T.);
#54815=ORIENTED_EDGE('',*,*,#39345,.T.);
#54816=ORIENTED_EDGE('',*,*,#40854,.F.);
#54817=ORIENTED_EDGE('',*,*,#38057,.F.);
#54818=ORIENTED_EDGE('',*,*,#40852,.T.);
#54819=ORIENTED_EDGE('',*,*,#39344,.F.);
#54820=ORIENTED_EDGE('',*,*,#40855,.F.);
#54821=ORIENTED_EDGE('',*,*,#38058,.T.);
#54822=ORIENTED_EDGE('',*,*,#40854,.T.);
#54823=ORIENTED_EDGE('',*,*,#39343,.T.);
#54824=ORIENTED_EDGE('',*,*,#40856,.F.);
#54825=ORIENTED_EDGE('',*,*,#38059,.F.);
#54826=ORIENTED_EDGE('',*,*,#40855,.T.);
#54827=ORIENTED_EDGE('',*,*,#39342,.F.);
#54828=ORIENTED_EDGE('',*,*,#40857,.F.);
#54829=ORIENTED_EDGE('',*,*,#38060,.T.);
#54830=ORIENTED_EDGE('',*,*,#40856,.T.);
#54831=ORIENTED_EDGE('',*,*,#39341,.T.);
#54832=ORIENTED_EDGE('',*,*,#40858,.F.);
#54833=ORIENTED_EDGE('',*,*,#38061,.F.);
#54834=ORIENTED_EDGE('',*,*,#40857,.T.);
#54835=ORIENTED_EDGE('',*,*,#39340,.F.);
#54836=ORIENTED_EDGE('',*,*,#40859,.F.);
#54837=ORIENTED_EDGE('',*,*,#38062,.T.);
#54838=ORIENTED_EDGE('',*,*,#40858,.T.);
#54839=ORIENTED_EDGE('',*,*,#39339,.T.);
#54840=ORIENTED_EDGE('',*,*,#40853,.F.);
#54841=ORIENTED_EDGE('',*,*,#38063,.F.);
#54842=ORIENTED_EDGE('',*,*,#40859,.T.);
#54843=ORIENTED_EDGE('',*,*,#39330,.F.);
#54844=ORIENTED_EDGE('',*,*,#40860,.F.);
#54845=ORIENTED_EDGE('',*,*,#38048,.T.);
#54846=ORIENTED_EDGE('',*,*,#40861,.T.);
#54847=ORIENTED_EDGE('',*,*,#39337,.T.);
#54848=ORIENTED_EDGE('',*,*,#40862,.F.);
#54849=ORIENTED_EDGE('',*,*,#38049,.F.);
#54850=ORIENTED_EDGE('',*,*,#40860,.T.);
#54851=ORIENTED_EDGE('',*,*,#39336,.F.);
#54852=ORIENTED_EDGE('',*,*,#40863,.F.);
#54853=ORIENTED_EDGE('',*,*,#38050,.T.);
#54854=ORIENTED_EDGE('',*,*,#40862,.T.);
#54855=ORIENTED_EDGE('',*,*,#39335,.T.);
#54856=ORIENTED_EDGE('',*,*,#40864,.F.);
#54857=ORIENTED_EDGE('',*,*,#38051,.F.);
#54858=ORIENTED_EDGE('',*,*,#40863,.T.);
#54859=ORIENTED_EDGE('',*,*,#39334,.F.);
#54860=ORIENTED_EDGE('',*,*,#40865,.F.);
#54861=ORIENTED_EDGE('',*,*,#38052,.T.);
#54862=ORIENTED_EDGE('',*,*,#40864,.T.);
#54863=ORIENTED_EDGE('',*,*,#39333,.T.);
#54864=ORIENTED_EDGE('',*,*,#40866,.F.);
#54865=ORIENTED_EDGE('',*,*,#38053,.F.);
#54866=ORIENTED_EDGE('',*,*,#40865,.T.);
#54867=ORIENTED_EDGE('',*,*,#39332,.F.);
#54868=ORIENTED_EDGE('',*,*,#40867,.F.);
#54869=ORIENTED_EDGE('',*,*,#38054,.T.);
#54870=ORIENTED_EDGE('',*,*,#40866,.T.);
#54871=ORIENTED_EDGE('',*,*,#39331,.T.);
#54872=ORIENTED_EDGE('',*,*,#40861,.F.);
#54873=ORIENTED_EDGE('',*,*,#38055,.F.);
#54874=ORIENTED_EDGE('',*,*,#40867,.T.);
#54875=ORIENTED_EDGE('',*,*,#39280,.T.);
#54876=ORIENTED_EDGE('',*,*,#40868,.F.);
#54877=ORIENTED_EDGE('',*,*,#37986,.F.);
#54878=ORIENTED_EDGE('',*,*,#40869,.F.);
#54879=ORIENTED_EDGE('',*,*,#39279,.F.);
#54880=ORIENTED_EDGE('',*,*,#40870,.F.);
#54881=ORIENTED_EDGE('',*,*,#37987,.T.);
#54882=ORIENTED_EDGE('',*,*,#40868,.T.);
#54883=ORIENTED_EDGE('',*,*,#39278,.T.);
#54884=ORIENTED_EDGE('',*,*,#40871,.F.);
#54885=ORIENTED_EDGE('',*,*,#37988,.F.);
#54886=ORIENTED_EDGE('',*,*,#40870,.T.);
#54887=ORIENTED_EDGE('',*,*,#39277,.F.);
#54888=ORIENTED_EDGE('',*,*,#40872,.F.);
#54889=ORIENTED_EDGE('',*,*,#37989,.T.);
#54890=ORIENTED_EDGE('',*,*,#40871,.T.);
#54891=ORIENTED_EDGE('',*,*,#37990,.F.);
#54892=ORIENTED_EDGE('',*,*,#40872,.T.);
#54893=ORIENTED_EDGE('',*,*,#39276,.T.);
#54894=ORIENTED_EDGE('',*,*,#40873,.F.);
#54895=ORIENTED_EDGE('',*,*,#39322,.F.);
#54896=ORIENTED_EDGE('',*,*,#40874,.F.);
#54897=ORIENTED_EDGE('',*,*,#38040,.T.);
#54898=ORIENTED_EDGE('',*,*,#40875,.T.);
#54899=ORIENTED_EDGE('',*,*,#39329,.T.);
#54900=ORIENTED_EDGE('',*,*,#40876,.F.);
#54901=ORIENTED_EDGE('',*,*,#38041,.F.);
#54902=ORIENTED_EDGE('',*,*,#40874,.T.);
#54903=ORIENTED_EDGE('',*,*,#39328,.F.);
#54904=ORIENTED_EDGE('',*,*,#40877,.F.);
#54905=ORIENTED_EDGE('',*,*,#38042,.T.);
#54906=ORIENTED_EDGE('',*,*,#40876,.T.);
#54907=ORIENTED_EDGE('',*,*,#39327,.T.);
#54908=ORIENTED_EDGE('',*,*,#40878,.F.);
#54909=ORIENTED_EDGE('',*,*,#38043,.F.);
#54910=ORIENTED_EDGE('',*,*,#40877,.T.);
#54911=ORIENTED_EDGE('',*,*,#39326,.F.);
#54912=ORIENTED_EDGE('',*,*,#40879,.F.);
#54913=ORIENTED_EDGE('',*,*,#38044,.T.);
#54914=ORIENTED_EDGE('',*,*,#40878,.T.);
#54915=ORIENTED_EDGE('',*,*,#39325,.T.);
#54916=ORIENTED_EDGE('',*,*,#40880,.F.);
#54917=ORIENTED_EDGE('',*,*,#38045,.F.);
#54918=ORIENTED_EDGE('',*,*,#40879,.T.);
#54919=ORIENTED_EDGE('',*,*,#39324,.F.);
#54920=ORIENTED_EDGE('',*,*,#40881,.F.);
#54921=ORIENTED_EDGE('',*,*,#38046,.T.);
#54922=ORIENTED_EDGE('',*,*,#40880,.T.);
#54923=ORIENTED_EDGE('',*,*,#39323,.T.);
#54924=ORIENTED_EDGE('',*,*,#40875,.F.);
#54925=ORIENTED_EDGE('',*,*,#38047,.F.);
#54926=ORIENTED_EDGE('',*,*,#40881,.T.);
#54927=ORIENTED_EDGE('',*,*,#39314,.F.);
#54928=ORIENTED_EDGE('',*,*,#40882,.F.);
#54929=ORIENTED_EDGE('',*,*,#38032,.T.);
#54930=ORIENTED_EDGE('',*,*,#40883,.T.);
#54931=ORIENTED_EDGE('',*,*,#39321,.T.);
#54932=ORIENTED_EDGE('',*,*,#40884,.F.);
#54933=ORIENTED_EDGE('',*,*,#38033,.F.);
#54934=ORIENTED_EDGE('',*,*,#40882,.T.);
#54935=ORIENTED_EDGE('',*,*,#39320,.F.);
#54936=ORIENTED_EDGE('',*,*,#40885,.F.);
#54937=ORIENTED_EDGE('',*,*,#38034,.T.);
#54938=ORIENTED_EDGE('',*,*,#40884,.T.);
#54939=ORIENTED_EDGE('',*,*,#39319,.T.);
#54940=ORIENTED_EDGE('',*,*,#40886,.F.);
#54941=ORIENTED_EDGE('',*,*,#38035,.F.);
#54942=ORIENTED_EDGE('',*,*,#40885,.T.);
#54943=ORIENTED_EDGE('',*,*,#39318,.F.);
#54944=ORIENTED_EDGE('',*,*,#40887,.F.);
#54945=ORIENTED_EDGE('',*,*,#38036,.T.);
#54946=ORIENTED_EDGE('',*,*,#40886,.T.);
#54947=ORIENTED_EDGE('',*,*,#39317,.T.);
#54948=ORIENTED_EDGE('',*,*,#40888,.F.);
#54949=ORIENTED_EDGE('',*,*,#38037,.F.);
#54950=ORIENTED_EDGE('',*,*,#40887,.T.);
#54951=ORIENTED_EDGE('',*,*,#39316,.F.);
#54952=ORIENTED_EDGE('',*,*,#40889,.F.);
#54953=ORIENTED_EDGE('',*,*,#38038,.T.);
#54954=ORIENTED_EDGE('',*,*,#40888,.T.);
#54955=ORIENTED_EDGE('',*,*,#39315,.T.);
#54956=ORIENTED_EDGE('',*,*,#40883,.F.);
#54957=ORIENTED_EDGE('',*,*,#38039,.F.);
#54958=ORIENTED_EDGE('',*,*,#40889,.T.);
#54959=ORIENTED_EDGE('',*,*,#37732,.T.);
#54960=ORIENTED_EDGE('',*,*,#40890,.T.);
#54961=ORIENTED_EDGE('',*,*,#40456,.F.);
#54962=ORIENTED_EDGE('',*,*,#40891,.F.);
#54963=ORIENTED_EDGE('',*,*,#40463,.T.);
#54964=ORIENTED_EDGE('',*,*,#40892,.F.);
#54965=ORIENTED_EDGE('',*,*,#37733,.F.);
#54966=ORIENTED_EDGE('',*,*,#40891,.T.);
#54967=ORIENTED_EDGE('',*,*,#40462,.F.);
#54968=ORIENTED_EDGE('',*,*,#40893,.F.);
#54969=ORIENTED_EDGE('',*,*,#37734,.T.);
#54970=ORIENTED_EDGE('',*,*,#40892,.T.);
#54971=ORIENTED_EDGE('',*,*,#40461,.T.);
#54972=ORIENTED_EDGE('',*,*,#40894,.F.);
#54973=ORIENTED_EDGE('',*,*,#37735,.F.);
#54974=ORIENTED_EDGE('',*,*,#40893,.T.);
#54975=ORIENTED_EDGE('',*,*,#40460,.F.);
#54976=ORIENTED_EDGE('',*,*,#40895,.F.);
#54977=ORIENTED_EDGE('',*,*,#37728,.T.);
#54978=ORIENTED_EDGE('',*,*,#40894,.T.);
#54979=ORIENTED_EDGE('',*,*,#39306,.F.);
#54980=ORIENTED_EDGE('',*,*,#40896,.F.);
#54981=ORIENTED_EDGE('',*,*,#38024,.T.);
#54982=ORIENTED_EDGE('',*,*,#40897,.T.);
#54983=ORIENTED_EDGE('',*,*,#39313,.T.);
#54984=ORIENTED_EDGE('',*,*,#40898,.F.);
#54985=ORIENTED_EDGE('',*,*,#38025,.F.);
#54986=ORIENTED_EDGE('',*,*,#40896,.T.);
#54987=ORIENTED_EDGE('',*,*,#39312,.F.);
#54988=ORIENTED_EDGE('',*,*,#40899,.F.);
#54989=ORIENTED_EDGE('',*,*,#38026,.T.);
#54990=ORIENTED_EDGE('',*,*,#40898,.T.);
#54991=ORIENTED_EDGE('',*,*,#39311,.T.);
#54992=ORIENTED_EDGE('',*,*,#40900,.F.);
#54993=ORIENTED_EDGE('',*,*,#38027,.F.);
#54994=ORIENTED_EDGE('',*,*,#40899,.T.);
#54995=ORIENTED_EDGE('',*,*,#39310,.F.);
#54996=ORIENTED_EDGE('',*,*,#40901,.F.);
#54997=ORIENTED_EDGE('',*,*,#38028,.T.);
#54998=ORIENTED_EDGE('',*,*,#40900,.T.);
#54999=ORIENTED_EDGE('',*,*,#39309,.T.);
#55000=ORIENTED_EDGE('',*,*,#40902,.F.);
#55001=ORIENTED_EDGE('',*,*,#38029,.F.);
#55002=ORIENTED_EDGE('',*,*,#40901,.T.);
#55003=ORIENTED_EDGE('',*,*,#39308,.F.);
#55004=ORIENTED_EDGE('',*,*,#40903,.F.);
#55005=ORIENTED_EDGE('',*,*,#38030,.T.);
#55006=ORIENTED_EDGE('',*,*,#40902,.T.);
#55007=ORIENTED_EDGE('',*,*,#39307,.T.);
#55008=ORIENTED_EDGE('',*,*,#40897,.F.);
#55009=ORIENTED_EDGE('',*,*,#38031,.F.);
#55010=ORIENTED_EDGE('',*,*,#40903,.T.);
#55011=ORIENTED_EDGE('',*,*,#39298,.F.);
#55012=ORIENTED_EDGE('',*,*,#40904,.F.);
#55013=ORIENTED_EDGE('',*,*,#38016,.T.);
#55014=ORIENTED_EDGE('',*,*,#40905,.T.);
#55015=ORIENTED_EDGE('',*,*,#39305,.T.);
#55016=ORIENTED_EDGE('',*,*,#40906,.F.);
#55017=ORIENTED_EDGE('',*,*,#38017,.F.);
#55018=ORIENTED_EDGE('',*,*,#40904,.T.);
#55019=ORIENTED_EDGE('',*,*,#39304,.F.);
#55020=ORIENTED_EDGE('',*,*,#40907,.F.);
#55021=ORIENTED_EDGE('',*,*,#38018,.T.);
#55022=ORIENTED_EDGE('',*,*,#40906,.T.);
#55023=ORIENTED_EDGE('',*,*,#39303,.T.);
#55024=ORIENTED_EDGE('',*,*,#40908,.F.);
#55025=ORIENTED_EDGE('',*,*,#38019,.F.);
#55026=ORIENTED_EDGE('',*,*,#40907,.T.);
#55027=ORIENTED_EDGE('',*,*,#39302,.F.);
#55028=ORIENTED_EDGE('',*,*,#40909,.F.);
#55029=ORIENTED_EDGE('',*,*,#38020,.T.);
#55030=ORIENTED_EDGE('',*,*,#40908,.T.);
#55031=ORIENTED_EDGE('',*,*,#39301,.T.);
#55032=ORIENTED_EDGE('',*,*,#40910,.F.);
#55033=ORIENTED_EDGE('',*,*,#38021,.F.);
#55034=ORIENTED_EDGE('',*,*,#40909,.T.);
#55035=ORIENTED_EDGE('',*,*,#39300,.F.);
#55036=ORIENTED_EDGE('',*,*,#40911,.F.);
#55037=ORIENTED_EDGE('',*,*,#38022,.T.);
#55038=ORIENTED_EDGE('',*,*,#40910,.T.);
#55039=ORIENTED_EDGE('',*,*,#39299,.T.);
#55040=ORIENTED_EDGE('',*,*,#40905,.F.);
#55041=ORIENTED_EDGE('',*,*,#38023,.F.);
#55042=ORIENTED_EDGE('',*,*,#40911,.T.);
#55043=ORIENTED_EDGE('',*,*,#40912,.F.);
#55044=ORIENTED_EDGE('',*,*,#39273,.F.);
#55045=ORIENTED_EDGE('',*,*,#40913,.F.);
#55046=ORIENTED_EDGE('',*,*,#39272,.T.);
#55047=ORIENTED_EDGE('',*,*,#40914,.T.);
#55048=ORIENTED_EDGE('',*,*,#40913,.T.);
#55049=ORIENTED_EDGE('',*,*,#39290,.F.);
#55050=ORIENTED_EDGE('',*,*,#40915,.F.);
#55051=ORIENTED_EDGE('',*,*,#38008,.T.);
#55052=ORIENTED_EDGE('',*,*,#40916,.T.);
#55053=ORIENTED_EDGE('',*,*,#39297,.T.);
#55054=ORIENTED_EDGE('',*,*,#40917,.F.);
#55055=ORIENTED_EDGE('',*,*,#38009,.F.);
#55056=ORIENTED_EDGE('',*,*,#40915,.T.);
#55057=ORIENTED_EDGE('',*,*,#39296,.F.);
#55058=ORIENTED_EDGE('',*,*,#40918,.F.);
#55059=ORIENTED_EDGE('',*,*,#38010,.T.);
#55060=ORIENTED_EDGE('',*,*,#40917,.T.);
#55061=ORIENTED_EDGE('',*,*,#39295,.T.);
#55062=ORIENTED_EDGE('',*,*,#40919,.F.);
#55063=ORIENTED_EDGE('',*,*,#38011,.F.);
#55064=ORIENTED_EDGE('',*,*,#40918,.T.);
#55065=ORIENTED_EDGE('',*,*,#39294,.F.);
#55066=ORIENTED_EDGE('',*,*,#40920,.F.);
#55067=ORIENTED_EDGE('',*,*,#38012,.T.);
#55068=ORIENTED_EDGE('',*,*,#40919,.T.);
#55069=ORIENTED_EDGE('',*,*,#39293,.T.);
#55070=ORIENTED_EDGE('',*,*,#40921,.F.);
#55071=ORIENTED_EDGE('',*,*,#38013,.F.);
#55072=ORIENTED_EDGE('',*,*,#40920,.T.);
#55073=ORIENTED_EDGE('',*,*,#39292,.F.);
#55074=ORIENTED_EDGE('',*,*,#40922,.F.);
#55075=ORIENTED_EDGE('',*,*,#38014,.T.);
#55076=ORIENTED_EDGE('',*,*,#40921,.T.);
#55077=ORIENTED_EDGE('',*,*,#39291,.T.);
#55078=ORIENTED_EDGE('',*,*,#40916,.F.);
#55079=ORIENTED_EDGE('',*,*,#38015,.F.);
#55080=ORIENTED_EDGE('',*,*,#40922,.T.);
#55081=ORIENTED_EDGE('',*,*,#39282,.F.);
#55082=ORIENTED_EDGE('',*,*,#40923,.F.);
#55083=ORIENTED_EDGE('',*,*,#38000,.T.);
#55084=ORIENTED_EDGE('',*,*,#40924,.T.);
#55085=ORIENTED_EDGE('',*,*,#39289,.T.);
#55086=ORIENTED_EDGE('',*,*,#40925,.F.);
#55087=ORIENTED_EDGE('',*,*,#38001,.F.);
#55088=ORIENTED_EDGE('',*,*,#40923,.T.);
#55089=ORIENTED_EDGE('',*,*,#39288,.F.);
#55090=ORIENTED_EDGE('',*,*,#40926,.F.);
#55091=ORIENTED_EDGE('',*,*,#38002,.T.);
#55092=ORIENTED_EDGE('',*,*,#40925,.T.);
#55093=ORIENTED_EDGE('',*,*,#39287,.T.);
#55094=ORIENTED_EDGE('',*,*,#40927,.F.);
#55095=ORIENTED_EDGE('',*,*,#38003,.F.);
#55096=ORIENTED_EDGE('',*,*,#40926,.T.);
#55097=ORIENTED_EDGE('',*,*,#39286,.F.);
#55098=ORIENTED_EDGE('',*,*,#40928,.F.);
#55099=ORIENTED_EDGE('',*,*,#38004,.T.);
#55100=ORIENTED_EDGE('',*,*,#40927,.T.);
#55101=ORIENTED_EDGE('',*,*,#39285,.T.);
#55102=ORIENTED_EDGE('',*,*,#40929,.F.);
#55103=ORIENTED_EDGE('',*,*,#38005,.F.);
#55104=ORIENTED_EDGE('',*,*,#40928,.T.);
#55105=ORIENTED_EDGE('',*,*,#39284,.F.);
#55106=ORIENTED_EDGE('',*,*,#40930,.F.);
#55107=ORIENTED_EDGE('',*,*,#38006,.T.);
#55108=ORIENTED_EDGE('',*,*,#40929,.T.);
#55109=ORIENTED_EDGE('',*,*,#39283,.T.);
#55110=ORIENTED_EDGE('',*,*,#40924,.F.);
#55111=ORIENTED_EDGE('',*,*,#38007,.F.);
#55112=ORIENTED_EDGE('',*,*,#40930,.T.);
#55113=ORIENTED_EDGE('',*,*,#39269,.T.);
#55114=ORIENTED_EDGE('',*,*,#40931,.F.);
#55115=ORIENTED_EDGE('',*,*,#37978,.F.);
#55116=ORIENTED_EDGE('',*,*,#40932,.F.);
#55117=ORIENTED_EDGE('',*,*,#39268,.F.);
#55118=ORIENTED_EDGE('',*,*,#40933,.F.);
#55119=ORIENTED_EDGE('',*,*,#37979,.T.);
#55120=ORIENTED_EDGE('',*,*,#40931,.T.);
#55121=ORIENTED_EDGE('',*,*,#39267,.T.);
#55122=ORIENTED_EDGE('',*,*,#40934,.F.);
#55123=ORIENTED_EDGE('',*,*,#37980,.F.);
#55124=ORIENTED_EDGE('',*,*,#40933,.T.);
#55125=ORIENTED_EDGE('',*,*,#39266,.F.);
#55126=ORIENTED_EDGE('',*,*,#40935,.F.);
#55127=ORIENTED_EDGE('',*,*,#37981,.T.);
#55128=ORIENTED_EDGE('',*,*,#40934,.T.);
#55129=ORIENTED_EDGE('',*,*,#37982,.F.);
#55130=ORIENTED_EDGE('',*,*,#40935,.T.);
#55131=ORIENTED_EDGE('',*,*,#39265,.T.);
#55132=ORIENTED_EDGE('',*,*,#40936,.F.);
#55133=ORIENTED_EDGE('',*,*,#37724,.T.);
#55134=ORIENTED_EDGE('',*,*,#40937,.T.);
#55135=ORIENTED_EDGE('',*,*,#40464,.F.);
#55136=ORIENTED_EDGE('',*,*,#40938,.F.);
#55137=ORIENTED_EDGE('',*,*,#40471,.T.);
#55138=ORIENTED_EDGE('',*,*,#40939,.F.);
#55139=ORIENTED_EDGE('',*,*,#37725,.F.);
#55140=ORIENTED_EDGE('',*,*,#40938,.T.);
#55141=ORIENTED_EDGE('',*,*,#40470,.F.);
#55142=ORIENTED_EDGE('',*,*,#40940,.F.);
#55143=ORIENTED_EDGE('',*,*,#37726,.T.);
#55144=ORIENTED_EDGE('',*,*,#40939,.T.);
#55145=ORIENTED_EDGE('',*,*,#40469,.T.);
#55146=ORIENTED_EDGE('',*,*,#40941,.F.);
#55147=ORIENTED_EDGE('',*,*,#37727,.F.);
#55148=ORIENTED_EDGE('',*,*,#40940,.T.);
#55149=ORIENTED_EDGE('',*,*,#40468,.F.);
#55150=ORIENTED_EDGE('',*,*,#40942,.F.);
#55151=ORIENTED_EDGE('',*,*,#37720,.T.);
#55152=ORIENTED_EDGE('',*,*,#40941,.T.);
#55153=ORIENTED_EDGE('',*,*,#40480,.T.);
#55154=ORIENTED_EDGE('',*,*,#40943,.F.);
#55155=ORIENTED_EDGE('',*,*,#37717,.F.);
#55156=ORIENTED_EDGE('',*,*,#40944,.F.);
#55157=ORIENTED_EDGE('',*,*,#40479,.F.);
#55158=ORIENTED_EDGE('',*,*,#40945,.F.);
#55159=ORIENTED_EDGE('',*,*,#37718,.T.);
#55160=ORIENTED_EDGE('',*,*,#40943,.T.);
#55161=ORIENTED_EDGE('',*,*,#40478,.T.);
#55162=ORIENTED_EDGE('',*,*,#40946,.F.);
#55163=ORIENTED_EDGE('',*,*,#37719,.F.);
#55164=ORIENTED_EDGE('',*,*,#40945,.T.);
#55165=ORIENTED_EDGE('',*,*,#40477,.F.);
#55166=ORIENTED_EDGE('',*,*,#40947,.F.);
#55167=ORIENTED_EDGE('',*,*,#37710,.T.);
#55168=ORIENTED_EDGE('',*,*,#40946,.T.);
#55169=ORIENTED_EDGE('',*,*,#37715,.F.);
#55170=ORIENTED_EDGE('',*,*,#40948,.T.);
#55171=ORIENTED_EDGE('',*,*,#40472,.F.);
#55172=ORIENTED_EDGE('',*,*,#40949,.F.);
#55173=ORIENTED_EDGE('',*,*,#37976,.F.);
#55174=ORIENTED_EDGE('',*,*,#40950,.F.);
#55175=ORIENTED_EDGE('',*,*,#39263,.F.);
#55176=ORIENTED_EDGE('',*,*,#40951,.F.);
#55177=ORIENTED_EDGE('',*,*,#39271,.F.);
#55178=ORIENTED_EDGE('',*,*,#40912,.T.);
#55179=ORIENTED_EDGE('',*,*,#40914,.F.);
#55180=ORIENTED_EDGE('',*,*,#39274,.F.);
#55181=ORIENTED_EDGE('',*,*,#40952,.F.);
#55182=ORIENTED_EDGE('',*,*,#37984,.F.);
#55183=ORIENTED_EDGE('',*,*,#40953,.F.);
#55184=ORIENTED_EDGE('',*,*,#37992,.F.);
#55185=ORIENTED_EDGE('',*,*,#40954,.F.);
#55186=ORIENTED_EDGE('',*,*,#39392,.F.);
#55187=ORIENTED_EDGE('',*,*,#40955,.F.);
#55188=ORIENTED_EDGE('',*,*,#37716,.T.);
#55189=ORIENTED_EDGE('',*,*,#40949,.T.);
#55190=ORIENTED_EDGE('',*,*,#40481,.T.);
#55191=ORIENTED_EDGE('',*,*,#40944,.T.);
#55192=ORIENTED_EDGE('',*,*,#37977,.T.);
#55193=ORIENTED_EDGE('',*,*,#40951,.T.);
#55194=ORIENTED_EDGE('',*,*,#39270,.T.);
#55195=ORIENTED_EDGE('',*,*,#40932,.T.);
#55196=ORIENTED_EDGE('',*,*,#39264,.T.);
#55197=ORIENTED_EDGE('',*,*,#40950,.T.);
#55198=ORIENTED_EDGE('',*,*,#37983,.T.);
#55199=ORIENTED_EDGE('',*,*,#40936,.T.);
#55200=ORIENTED_EDGE('',*,*,#39275,.T.);
#55201=ORIENTED_EDGE('',*,*,#40953,.T.);
#55202=ORIENTED_EDGE('',*,*,#37991,.T.);
#55203=ORIENTED_EDGE('',*,*,#40873,.T.);
#55204=ORIENTED_EDGE('',*,*,#37985,.T.);
#55205=ORIENTED_EDGE('',*,*,#40952,.T.);
#55206=ORIENTED_EDGE('',*,*,#39281,.T.);
#55207=ORIENTED_EDGE('',*,*,#40869,.T.);
#55208=ORIENTED_EDGE('',*,*,#37993,.T.);
#55209=ORIENTED_EDGE('',*,*,#40955,.T.);
#55210=ORIENTED_EDGE('',*,*,#39391,.T.);
#55211=ORIENTED_EDGE('',*,*,#40817,.T.);
#55212=ORIENTED_EDGE('',*,*,#39393,.T.);
#55213=ORIENTED_EDGE('',*,*,#40954,.T.);
#55214=ORIENTED_EDGE('',*,*,#37999,.T.);
#55215=ORIENTED_EDGE('',*,*,#40821,.T.);
#55216=ORIENTED_EDGE('',*,*,#39130,.T.);
#55217=ORIENTED_EDGE('',*,*,#40778,.T.);
#55218=ORIENTED_EDGE('',*,*,#37827,.T.);
#55219=ORIENTED_EDGE('',*,*,#40783,.T.);
#55220=ORIENTED_EDGE('',*,*,#37968,.F.);
#55221=ORIENTED_EDGE('',*,*,#40956,.T.);
#55222=ORIENTED_EDGE('',*,*,#40433,.F.);
#55223=ORIENTED_EDGE('',*,*,#40779,.F.);
#55224=ORIENTED_EDGE('',*,*,#38190,.T.);
#55225=ORIENTED_EDGE('',*,*,#40957,.T.);
#55226=ORIENTED_EDGE('',*,*,#39434,.F.);
#55227=ORIENTED_EDGE('',*,*,#40958,.F.);
#55228=ORIENTED_EDGE('',*,*,#39438,.F.);
#55229=ORIENTED_EDGE('',*,*,#40959,.F.);
#55230=ORIENTED_EDGE('',*,*,#38186,.T.);
#55231=ORIENTED_EDGE('',*,*,#40960,.T.);
#55232=ORIENTED_EDGE('',*,*,#39441,.T.);
#55233=ORIENTED_EDGE('',*,*,#40961,.F.);
#55234=ORIENTED_EDGE('',*,*,#38191,.F.);
#55235=ORIENTED_EDGE('',*,*,#40958,.T.);
#55236=ORIENTED_EDGE('',*,*,#39439,.T.);
#55237=ORIENTED_EDGE('',*,*,#40960,.F.);
#55238=ORIENTED_EDGE('',*,*,#38193,.F.);
#55239=ORIENTED_EDGE('',*,*,#40962,.T.);
#55240=ORIENTED_EDGE('',*,*,#39440,.F.);
#55241=ORIENTED_EDGE('',*,*,#40962,.F.);
#55242=ORIENTED_EDGE('',*,*,#38192,.T.);
#55243=ORIENTED_EDGE('',*,*,#40961,.T.);
#55244=ORIENTED_EDGE('',*,*,#39485,.F.);
#55245=ORIENTED_EDGE('',*,*,#40963,.F.);
#55246=ORIENTED_EDGE('',*,*,#38178,.T.);
#55247=ORIENTED_EDGE('',*,*,#40964,.T.);
#55248=ORIENTED_EDGE('',*,*,#39486,.T.);
#55249=ORIENTED_EDGE('',*,*,#40964,.F.);
#55250=ORIENTED_EDGE('',*,*,#38185,.F.);
#55251=ORIENTED_EDGE('',*,*,#40965,.T.);
#55252=ORIENTED_EDGE('',*,*,#38184,.T.);
#55253=ORIENTED_EDGE('',*,*,#40966,.T.);
#55254=ORIENTED_EDGE('',*,*,#39487,.F.);
#55255=ORIENTED_EDGE('',*,*,#40965,.F.);
#55256=ORIENTED_EDGE('',*,*,#38174,.T.);
#55257=ORIENTED_EDGE('',*,*,#40967,.T.);
#55258=ORIENTED_EDGE('',*,*,#39466,.F.);
#55259=ORIENTED_EDGE('',*,*,#40968,.F.);
#55260=ORIENTED_EDGE('',*,*,#39470,.F.);
#55261=ORIENTED_EDGE('',*,*,#40969,.F.);
#55262=ORIENTED_EDGE('',*,*,#38170,.T.);
#55263=ORIENTED_EDGE('',*,*,#40970,.T.);
#55264=ORIENTED_EDGE('',*,*,#39473,.T.);
#55265=ORIENTED_EDGE('',*,*,#40971,.F.);
#55266=ORIENTED_EDGE('',*,*,#38175,.F.);
#55267=ORIENTED_EDGE('',*,*,#40968,.T.);
#55268=ORIENTED_EDGE('',*,*,#39471,.T.);
#55269=ORIENTED_EDGE('',*,*,#40970,.F.);
#55270=ORIENTED_EDGE('',*,*,#38177,.F.);
#55271=ORIENTED_EDGE('',*,*,#40972,.T.);
#55272=ORIENTED_EDGE('',*,*,#39472,.F.);
#55273=ORIENTED_EDGE('',*,*,#40972,.F.);
#55274=ORIENTED_EDGE('',*,*,#38176,.T.);
#55275=ORIENTED_EDGE('',*,*,#40971,.T.);
#55276=ORIENTED_EDGE('',*,*,#38166,.T.);
#55277=ORIENTED_EDGE('',*,*,#40973,.T.);
#55278=ORIENTED_EDGE('',*,*,#39458,.F.);
#55279=ORIENTED_EDGE('',*,*,#40974,.F.);
#55280=ORIENTED_EDGE('',*,*,#39462,.F.);
#55281=ORIENTED_EDGE('',*,*,#40975,.F.);
#55282=ORIENTED_EDGE('',*,*,#38162,.T.);
#55283=ORIENTED_EDGE('',*,*,#40976,.T.);
#55284=ORIENTED_EDGE('',*,*,#39465,.T.);
#55285=ORIENTED_EDGE('',*,*,#40977,.F.);
#55286=ORIENTED_EDGE('',*,*,#38167,.F.);
#55287=ORIENTED_EDGE('',*,*,#40974,.T.);
#55288=ORIENTED_EDGE('',*,*,#39463,.T.);
#55289=ORIENTED_EDGE('',*,*,#40976,.F.);
#55290=ORIENTED_EDGE('',*,*,#38169,.F.);
#55291=ORIENTED_EDGE('',*,*,#40978,.T.);
#55292=ORIENTED_EDGE('',*,*,#39464,.F.);
#55293=ORIENTED_EDGE('',*,*,#40978,.F.);
#55294=ORIENTED_EDGE('',*,*,#38168,.T.);
#55295=ORIENTED_EDGE('',*,*,#40977,.T.);
#55296=ORIENTED_EDGE('',*,*,#38158,.T.);
#55297=ORIENTED_EDGE('',*,*,#40979,.T.);
#55298=ORIENTED_EDGE('',*,*,#39450,.F.);
#55299=ORIENTED_EDGE('',*,*,#40980,.F.);
#55300=ORIENTED_EDGE('',*,*,#39454,.F.);
#55301=ORIENTED_EDGE('',*,*,#40981,.F.);
#55302=ORIENTED_EDGE('',*,*,#38154,.T.);
#55303=ORIENTED_EDGE('',*,*,#40982,.T.);
#55304=ORIENTED_EDGE('',*,*,#39457,.T.);
#55305=ORIENTED_EDGE('',*,*,#40983,.F.);
#55306=ORIENTED_EDGE('',*,*,#38159,.F.);
#55307=ORIENTED_EDGE('',*,*,#40980,.T.);
#55308=ORIENTED_EDGE('',*,*,#39455,.T.);
#55309=ORIENTED_EDGE('',*,*,#40982,.F.);
#55310=ORIENTED_EDGE('',*,*,#38161,.F.);
#55311=ORIENTED_EDGE('',*,*,#40984,.T.);
#55312=ORIENTED_EDGE('',*,*,#39456,.F.);
#55313=ORIENTED_EDGE('',*,*,#40984,.F.);
#55314=ORIENTED_EDGE('',*,*,#38160,.T.);
#55315=ORIENTED_EDGE('',*,*,#40983,.T.);
#55316=ORIENTED_EDGE('',*,*,#38142,.T.);
#55317=ORIENTED_EDGE('',*,*,#40985,.T.);
#55318=ORIENTED_EDGE('',*,*,#39442,.F.);
#55319=ORIENTED_EDGE('',*,*,#40986,.F.);
#55320=ORIENTED_EDGE('',*,*,#39446,.F.);
#55321=ORIENTED_EDGE('',*,*,#40987,.F.);
#55322=ORIENTED_EDGE('',*,*,#38138,.T.);
#55323=ORIENTED_EDGE('',*,*,#40988,.T.);
#55324=ORIENTED_EDGE('',*,*,#39449,.T.);
#55325=ORIENTED_EDGE('',*,*,#40989,.F.);
#55326=ORIENTED_EDGE('',*,*,#38143,.F.);
#55327=ORIENTED_EDGE('',*,*,#40986,.T.);
#55328=ORIENTED_EDGE('',*,*,#39447,.T.);
#55329=ORIENTED_EDGE('',*,*,#40988,.F.);
#55330=ORIENTED_EDGE('',*,*,#38145,.F.);
#55331=ORIENTED_EDGE('',*,*,#40990,.T.);
#55332=ORIENTED_EDGE('',*,*,#39448,.F.);
#55333=ORIENTED_EDGE('',*,*,#40990,.F.);
#55334=ORIENTED_EDGE('',*,*,#38144,.T.);
#55335=ORIENTED_EDGE('',*,*,#40989,.T.);
#55336=ORIENTED_EDGE('',*,*,#38150,.T.);
#55337=ORIENTED_EDGE('',*,*,#40991,.T.);
#55338=ORIENTED_EDGE('',*,*,#39426,.F.);
#55339=ORIENTED_EDGE('',*,*,#40992,.F.);
#55340=ORIENTED_EDGE('',*,*,#39430,.F.);
#55341=ORIENTED_EDGE('',*,*,#40993,.F.);
#55342=ORIENTED_EDGE('',*,*,#38146,.T.);
#55343=ORIENTED_EDGE('',*,*,#40994,.T.);
#55344=ORIENTED_EDGE('',*,*,#39433,.T.);
#55345=ORIENTED_EDGE('',*,*,#40995,.F.);
#55346=ORIENTED_EDGE('',*,*,#38151,.F.);
#55347=ORIENTED_EDGE('',*,*,#40992,.T.);
#55348=ORIENTED_EDGE('',*,*,#39431,.T.);
#55349=ORIENTED_EDGE('',*,*,#40994,.F.);
#55350=ORIENTED_EDGE('',*,*,#38153,.F.);
#55351=ORIENTED_EDGE('',*,*,#40996,.T.);
#55352=ORIENTED_EDGE('',*,*,#39432,.F.);
#55353=ORIENTED_EDGE('',*,*,#40996,.F.);
#55354=ORIENTED_EDGE('',*,*,#38152,.T.);
#55355=ORIENTED_EDGE('',*,*,#40995,.T.);
#55356=ORIENTED_EDGE('',*,*,#40441,.F.);
#55357=ORIENTED_EDGE('',*,*,#40794,.F.);
#55358=ORIENTED_EDGE('',*,*,#37747,.T.);
#55359=ORIENTED_EDGE('',*,*,#40997,.T.);
#55360=ORIENTED_EDGE('',*,*,#40442,.T.);
#55361=ORIENTED_EDGE('',*,*,#40997,.F.);
#55362=ORIENTED_EDGE('',*,*,#37746,.F.);
#55363=ORIENTED_EDGE('',*,*,#40998,.T.);
#55364=ORIENTED_EDGE('',*,*,#40443,.F.);
#55365=ORIENTED_EDGE('',*,*,#40998,.F.);
#55366=ORIENTED_EDGE('',*,*,#37745,.T.);
#55367=ORIENTED_EDGE('',*,*,#40799,.T.);
#55368=ORIENTED_EDGE('',*,*,#39607,.T.);
#55369=ORIENTED_EDGE('',*,*,#40999,.F.);
#55370=ORIENTED_EDGE('',*,*,#38314,.F.);
#55371=ORIENTED_EDGE('',*,*,#41000,.T.);
#55372=ORIENTED_EDGE('',*,*,#39608,.F.);
#55373=ORIENTED_EDGE('',*,*,#41000,.F.);
#55374=ORIENTED_EDGE('',*,*,#38321,.T.);
#55375=ORIENTED_EDGE('',*,*,#41001,.T.);
#55376=ORIENTED_EDGE('',*,*,#39609,.T.);
#55377=ORIENTED_EDGE('',*,*,#41001,.F.);
#55378=ORIENTED_EDGE('',*,*,#38320,.F.);
#55379=ORIENTED_EDGE('',*,*,#41002,.T.);
#55380=ORIENTED_EDGE('',*,*,#39610,.F.);
#55381=ORIENTED_EDGE('',*,*,#41002,.F.);
#55382=ORIENTED_EDGE('',*,*,#38319,.T.);
#55383=ORIENTED_EDGE('',*,*,#41003,.T.);
#55384=ORIENTED_EDGE('',*,*,#39611,.T.);
#55385=ORIENTED_EDGE('',*,*,#41003,.F.);
#55386=ORIENTED_EDGE('',*,*,#38318,.F.);
#55387=ORIENTED_EDGE('',*,*,#41004,.T.);
#55388=ORIENTED_EDGE('',*,*,#39612,.F.);
#55389=ORIENTED_EDGE('',*,*,#41004,.F.);
#55390=ORIENTED_EDGE('',*,*,#38317,.T.);
#55391=ORIENTED_EDGE('',*,*,#41005,.T.);
#55392=ORIENTED_EDGE('',*,*,#39613,.T.);
#55393=ORIENTED_EDGE('',*,*,#41005,.F.);
#55394=ORIENTED_EDGE('',*,*,#38316,.F.);
#55395=ORIENTED_EDGE('',*,*,#41006,.T.);
#55396=ORIENTED_EDGE('',*,*,#39614,.F.);
#55397=ORIENTED_EDGE('',*,*,#41006,.F.);
#55398=ORIENTED_EDGE('',*,*,#38315,.T.);
#55399=ORIENTED_EDGE('',*,*,#40999,.T.);
#55400=ORIENTED_EDGE('',*,*,#39599,.T.);
#55401=ORIENTED_EDGE('',*,*,#41007,.F.);
#55402=ORIENTED_EDGE('',*,*,#38306,.F.);
#55403=ORIENTED_EDGE('',*,*,#41008,.T.);
#55404=ORIENTED_EDGE('',*,*,#39600,.F.);
#55405=ORIENTED_EDGE('',*,*,#41008,.F.);
#55406=ORIENTED_EDGE('',*,*,#38313,.T.);
#55407=ORIENTED_EDGE('',*,*,#41009,.T.);
#55408=ORIENTED_EDGE('',*,*,#39601,.T.);
#55409=ORIENTED_EDGE('',*,*,#41009,.F.);
#55410=ORIENTED_EDGE('',*,*,#38312,.F.);
#55411=ORIENTED_EDGE('',*,*,#41010,.T.);
#55412=ORIENTED_EDGE('',*,*,#39602,.F.);
#55413=ORIENTED_EDGE('',*,*,#41010,.F.);
#55414=ORIENTED_EDGE('',*,*,#38311,.T.);
#55415=ORIENTED_EDGE('',*,*,#41011,.T.);
#55416=ORIENTED_EDGE('',*,*,#39603,.T.);
#55417=ORIENTED_EDGE('',*,*,#41011,.F.);
#55418=ORIENTED_EDGE('',*,*,#38310,.F.);
#55419=ORIENTED_EDGE('',*,*,#41012,.T.);
#55420=ORIENTED_EDGE('',*,*,#39604,.F.);
#55421=ORIENTED_EDGE('',*,*,#41012,.F.);
#55422=ORIENTED_EDGE('',*,*,#38309,.T.);
#55423=ORIENTED_EDGE('',*,*,#41013,.T.);
#55424=ORIENTED_EDGE('',*,*,#39605,.T.);
#55425=ORIENTED_EDGE('',*,*,#41013,.F.);
#55426=ORIENTED_EDGE('',*,*,#38308,.F.);
#55427=ORIENTED_EDGE('',*,*,#41014,.T.);
#55428=ORIENTED_EDGE('',*,*,#39606,.F.);
#55429=ORIENTED_EDGE('',*,*,#41014,.F.);
#55430=ORIENTED_EDGE('',*,*,#38307,.T.);
#55431=ORIENTED_EDGE('',*,*,#41007,.T.);
#55432=ORIENTED_EDGE('',*,*,#39619,.F.);
#55433=ORIENTED_EDGE('',*,*,#41015,.T.);
#55434=ORIENTED_EDGE('',*,*,#38216,.T.);
#55435=ORIENTED_EDGE('',*,*,#41016,.T.);
#55436=ORIENTED_EDGE('',*,*,#39620,.T.);
#55437=ORIENTED_EDGE('',*,*,#41016,.F.);
#55438=ORIENTED_EDGE('',*,*,#38215,.F.);
#55439=ORIENTED_EDGE('',*,*,#41017,.T.);
#55440=ORIENTED_EDGE('',*,*,#39621,.F.);
#55441=ORIENTED_EDGE('',*,*,#41017,.F.);
#55442=ORIENTED_EDGE('',*,*,#38214,.T.);
#55443=ORIENTED_EDGE('',*,*,#41018,.T.);
#55444=ORIENTED_EDGE('',*,*,#39622,.T.);
#55445=ORIENTED_EDGE('',*,*,#41018,.F.);
#55446=ORIENTED_EDGE('',*,*,#38213,.F.);
#55447=ORIENTED_EDGE('',*,*,#41019,.T.);
#55448=ORIENTED_EDGE('',*,*,#38212,.T.);
#55449=ORIENTED_EDGE('',*,*,#41020,.T.);
#55450=ORIENTED_EDGE('',*,*,#39615,.F.);
#55451=ORIENTED_EDGE('',*,*,#41019,.F.);
#55452=ORIENTED_EDGE('',*,*,#39591,.T.);
#55453=ORIENTED_EDGE('',*,*,#41021,.F.);
#55454=ORIENTED_EDGE('',*,*,#38298,.F.);
#55455=ORIENTED_EDGE('',*,*,#41022,.T.);
#55456=ORIENTED_EDGE('',*,*,#39592,.F.);
#55457=ORIENTED_EDGE('',*,*,#41022,.F.);
#55458=ORIENTED_EDGE('',*,*,#38305,.T.);
#55459=ORIENTED_EDGE('',*,*,#41023,.T.);
#55460=ORIENTED_EDGE('',*,*,#39593,.T.);
#55461=ORIENTED_EDGE('',*,*,#41023,.F.);
#55462=ORIENTED_EDGE('',*,*,#38304,.F.);
#55463=ORIENTED_EDGE('',*,*,#41024,.T.);
#55464=ORIENTED_EDGE('',*,*,#39594,.F.);
#55465=ORIENTED_EDGE('',*,*,#41024,.F.);
#55466=ORIENTED_EDGE('',*,*,#38303,.T.);
#55467=ORIENTED_EDGE('',*,*,#41025,.T.);
#55468=ORIENTED_EDGE('',*,*,#39595,.T.);
#55469=ORIENTED_EDGE('',*,*,#41025,.F.);
#55470=ORIENTED_EDGE('',*,*,#38302,.F.);
#55471=ORIENTED_EDGE('',*,*,#41026,.T.);
#55472=ORIENTED_EDGE('',*,*,#39596,.F.);
#55473=ORIENTED_EDGE('',*,*,#41026,.F.);
#55474=ORIENTED_EDGE('',*,*,#38301,.T.);
#55475=ORIENTED_EDGE('',*,*,#41027,.T.);
#55476=ORIENTED_EDGE('',*,*,#39597,.T.);
#55477=ORIENTED_EDGE('',*,*,#41027,.F.);
#55478=ORIENTED_EDGE('',*,*,#38300,.F.);
#55479=ORIENTED_EDGE('',*,*,#41028,.T.);
#55480=ORIENTED_EDGE('',*,*,#39598,.F.);
#55481=ORIENTED_EDGE('',*,*,#41028,.F.);
#55482=ORIENTED_EDGE('',*,*,#38299,.T.);
#55483=ORIENTED_EDGE('',*,*,#41021,.T.);
#55484=ORIENTED_EDGE('',*,*,#39583,.T.);
#55485=ORIENTED_EDGE('',*,*,#41029,.F.);
#55486=ORIENTED_EDGE('',*,*,#38290,.F.);
#55487=ORIENTED_EDGE('',*,*,#41030,.T.);
#55488=ORIENTED_EDGE('',*,*,#39584,.F.);
#55489=ORIENTED_EDGE('',*,*,#41030,.F.);
#55490=ORIENTED_EDGE('',*,*,#38297,.T.);
#55491=ORIENTED_EDGE('',*,*,#41031,.T.);
#55492=ORIENTED_EDGE('',*,*,#39585,.T.);
#55493=ORIENTED_EDGE('',*,*,#41031,.F.);
#55494=ORIENTED_EDGE('',*,*,#38296,.F.);
#55495=ORIENTED_EDGE('',*,*,#41032,.T.);
#55496=ORIENTED_EDGE('',*,*,#39586,.F.);
#55497=ORIENTED_EDGE('',*,*,#41032,.F.);
#55498=ORIENTED_EDGE('',*,*,#38295,.T.);
#55499=ORIENTED_EDGE('',*,*,#41033,.T.);
#55500=ORIENTED_EDGE('',*,*,#39587,.T.);
#55501=ORIENTED_EDGE('',*,*,#41033,.F.);
#55502=ORIENTED_EDGE('',*,*,#38294,.F.);
#55503=ORIENTED_EDGE('',*,*,#41034,.T.);
#55504=ORIENTED_EDGE('',*,*,#39588,.F.);
#55505=ORIENTED_EDGE('',*,*,#41034,.F.);
#55506=ORIENTED_EDGE('',*,*,#38293,.T.);
#55507=ORIENTED_EDGE('',*,*,#41035,.T.);
#55508=ORIENTED_EDGE('',*,*,#39589,.T.);
#55509=ORIENTED_EDGE('',*,*,#41035,.F.);
#55510=ORIENTED_EDGE('',*,*,#38292,.F.);
#55511=ORIENTED_EDGE('',*,*,#41036,.T.);
#55512=ORIENTED_EDGE('',*,*,#39590,.F.);
#55513=ORIENTED_EDGE('',*,*,#41036,.F.);
#55514=ORIENTED_EDGE('',*,*,#38291,.T.);
#55515=ORIENTED_EDGE('',*,*,#41029,.T.);
#55516=ORIENTED_EDGE('',*,*,#39575,.T.);
#55517=ORIENTED_EDGE('',*,*,#41037,.F.);
#55518=ORIENTED_EDGE('',*,*,#38282,.F.);
#55519=ORIENTED_EDGE('',*,*,#41038,.T.);
#55520=ORIENTED_EDGE('',*,*,#39576,.F.);
#55521=ORIENTED_EDGE('',*,*,#41038,.F.);
#55522=ORIENTED_EDGE('',*,*,#38289,.T.);
#55523=ORIENTED_EDGE('',*,*,#41039,.T.);
#55524=ORIENTED_EDGE('',*,*,#39577,.T.);
#55525=ORIENTED_EDGE('',*,*,#41039,.F.);
#55526=ORIENTED_EDGE('',*,*,#38288,.F.);
#55527=ORIENTED_EDGE('',*,*,#41040,.T.);
#55528=ORIENTED_EDGE('',*,*,#39578,.F.);
#55529=ORIENTED_EDGE('',*,*,#41040,.F.);
#55530=ORIENTED_EDGE('',*,*,#38287,.T.);
#55531=ORIENTED_EDGE('',*,*,#41041,.T.);
#55532=ORIENTED_EDGE('',*,*,#39579,.T.);
#55533=ORIENTED_EDGE('',*,*,#41041,.F.);
#55534=ORIENTED_EDGE('',*,*,#38286,.F.);
#55535=ORIENTED_EDGE('',*,*,#41042,.T.);
#55536=ORIENTED_EDGE('',*,*,#39580,.F.);
#55537=ORIENTED_EDGE('',*,*,#41042,.F.);
#55538=ORIENTED_EDGE('',*,*,#38285,.T.);
#55539=ORIENTED_EDGE('',*,*,#41043,.T.);
#55540=ORIENTED_EDGE('',*,*,#39581,.T.);
#55541=ORIENTED_EDGE('',*,*,#41043,.F.);
#55542=ORIENTED_EDGE('',*,*,#38284,.F.);
#55543=ORIENTED_EDGE('',*,*,#41044,.T.);
#55544=ORIENTED_EDGE('',*,*,#39582,.F.);
#55545=ORIENTED_EDGE('',*,*,#41044,.F.);
#55546=ORIENTED_EDGE('',*,*,#38283,.T.);
#55547=ORIENTED_EDGE('',*,*,#41037,.T.);
#55548=ORIENTED_EDGE('',*,*,#40449,.F.);
#55549=ORIENTED_EDGE('',*,*,#40846,.F.);
#55550=ORIENTED_EDGE('',*,*,#37739,.T.);
#55551=ORIENTED_EDGE('',*,*,#41045,.T.);
#55552=ORIENTED_EDGE('',*,*,#40450,.T.);
#55553=ORIENTED_EDGE('',*,*,#41045,.F.);
#55554=ORIENTED_EDGE('',*,*,#37738,.F.);
#55555=ORIENTED_EDGE('',*,*,#41046,.T.);
#55556=ORIENTED_EDGE('',*,*,#40451,.F.);
#55557=ORIENTED_EDGE('',*,*,#41046,.F.);
#55558=ORIENTED_EDGE('',*,*,#37737,.T.);
#55559=ORIENTED_EDGE('',*,*,#40851,.T.);
#55560=ORIENTED_EDGE('',*,*,#39567,.T.);
#55561=ORIENTED_EDGE('',*,*,#41047,.F.);
#55562=ORIENTED_EDGE('',*,*,#38274,.F.);
#55563=ORIENTED_EDGE('',*,*,#41048,.T.);
#55564=ORIENTED_EDGE('',*,*,#39568,.F.);
#55565=ORIENTED_EDGE('',*,*,#41048,.F.);
#55566=ORIENTED_EDGE('',*,*,#38281,.T.);
#55567=ORIENTED_EDGE('',*,*,#41049,.T.);
#55568=ORIENTED_EDGE('',*,*,#39569,.T.);
#55569=ORIENTED_EDGE('',*,*,#41049,.F.);
#55570=ORIENTED_EDGE('',*,*,#38280,.F.);
#55571=ORIENTED_EDGE('',*,*,#41050,.T.);
#55572=ORIENTED_EDGE('',*,*,#39570,.F.);
#55573=ORIENTED_EDGE('',*,*,#41050,.F.);
#55574=ORIENTED_EDGE('',*,*,#38279,.T.);
#55575=ORIENTED_EDGE('',*,*,#41051,.T.);
#55576=ORIENTED_EDGE('',*,*,#39571,.T.);
#55577=ORIENTED_EDGE('',*,*,#41051,.F.);
#55578=ORIENTED_EDGE('',*,*,#38278,.F.);
#55579=ORIENTED_EDGE('',*,*,#41052,.T.);
#55580=ORIENTED_EDGE('',*,*,#39572,.F.);
#55581=ORIENTED_EDGE('',*,*,#41052,.F.);
#55582=ORIENTED_EDGE('',*,*,#38277,.T.);
#55583=ORIENTED_EDGE('',*,*,#41053,.T.);
#55584=ORIENTED_EDGE('',*,*,#39573,.T.);
#55585=ORIENTED_EDGE('',*,*,#41053,.F.);
#55586=ORIENTED_EDGE('',*,*,#38276,.F.);
#55587=ORIENTED_EDGE('',*,*,#41054,.T.);
#55588=ORIENTED_EDGE('',*,*,#39574,.F.);
#55589=ORIENTED_EDGE('',*,*,#41054,.F.);
#55590=ORIENTED_EDGE('',*,*,#38275,.T.);
#55591=ORIENTED_EDGE('',*,*,#41047,.T.);
#55592=ORIENTED_EDGE('',*,*,#39559,.T.);
#55593=ORIENTED_EDGE('',*,*,#41055,.F.);
#55594=ORIENTED_EDGE('',*,*,#38266,.F.);
#55595=ORIENTED_EDGE('',*,*,#41056,.T.);
#55596=ORIENTED_EDGE('',*,*,#39560,.F.);
#55597=ORIENTED_EDGE('',*,*,#41056,.F.);
#55598=ORIENTED_EDGE('',*,*,#38273,.T.);
#55599=ORIENTED_EDGE('',*,*,#41057,.T.);
#55600=ORIENTED_EDGE('',*,*,#39561,.T.);
#55601=ORIENTED_EDGE('',*,*,#41057,.F.);
#55602=ORIENTED_EDGE('',*,*,#38272,.F.);
#55603=ORIENTED_EDGE('',*,*,#41058,.T.);
#55604=ORIENTED_EDGE('',*,*,#39562,.F.);
#55605=ORIENTED_EDGE('',*,*,#41058,.F.);
#55606=ORIENTED_EDGE('',*,*,#38271,.T.);
#55607=ORIENTED_EDGE('',*,*,#41059,.T.);
#55608=ORIENTED_EDGE('',*,*,#39563,.T.);
#55609=ORIENTED_EDGE('',*,*,#41059,.F.);
#55610=ORIENTED_EDGE('',*,*,#38270,.F.);
#55611=ORIENTED_EDGE('',*,*,#41060,.T.);
#55612=ORIENTED_EDGE('',*,*,#39564,.F.);
#55613=ORIENTED_EDGE('',*,*,#41060,.F.);
#55614=ORIENTED_EDGE('',*,*,#38269,.T.);
#55615=ORIENTED_EDGE('',*,*,#41061,.T.);
#55616=ORIENTED_EDGE('',*,*,#39565,.T.);
#55617=ORIENTED_EDGE('',*,*,#41061,.F.);
#55618=ORIENTED_EDGE('',*,*,#38268,.F.);
#55619=ORIENTED_EDGE('',*,*,#41062,.T.);
#55620=ORIENTED_EDGE('',*,*,#39566,.F.);
#55621=ORIENTED_EDGE('',*,*,#41062,.F.);
#55622=ORIENTED_EDGE('',*,*,#38267,.T.);
#55623=ORIENTED_EDGE('',*,*,#41055,.T.);
#55624=ORIENTED_EDGE('',*,*,#39505,.F.);
#55625=ORIENTED_EDGE('',*,*,#41063,.T.);
#55626=ORIENTED_EDGE('',*,*,#38208,.T.);
#55627=ORIENTED_EDGE('',*,*,#41064,.T.);
#55628=ORIENTED_EDGE('',*,*,#39506,.T.);
#55629=ORIENTED_EDGE('',*,*,#41064,.F.);
#55630=ORIENTED_EDGE('',*,*,#38207,.F.);
#55631=ORIENTED_EDGE('',*,*,#41065,.T.);
#55632=ORIENTED_EDGE('',*,*,#39507,.F.);
#55633=ORIENTED_EDGE('',*,*,#41065,.F.);
#55634=ORIENTED_EDGE('',*,*,#38206,.T.);
#55635=ORIENTED_EDGE('',*,*,#41066,.T.);
#55636=ORIENTED_EDGE('',*,*,#39508,.T.);
#55637=ORIENTED_EDGE('',*,*,#41066,.F.);
#55638=ORIENTED_EDGE('',*,*,#38205,.F.);
#55639=ORIENTED_EDGE('',*,*,#41067,.T.);
#55640=ORIENTED_EDGE('',*,*,#38204,.T.);
#55641=ORIENTED_EDGE('',*,*,#41068,.T.);
#55642=ORIENTED_EDGE('',*,*,#39509,.F.);
#55643=ORIENTED_EDGE('',*,*,#41067,.F.);
#55644=ORIENTED_EDGE('',*,*,#39551,.T.);
#55645=ORIENTED_EDGE('',*,*,#41069,.F.);
#55646=ORIENTED_EDGE('',*,*,#38258,.F.);
#55647=ORIENTED_EDGE('',*,*,#41070,.T.);
#55648=ORIENTED_EDGE('',*,*,#39552,.F.);
#55649=ORIENTED_EDGE('',*,*,#41070,.F.);
#55650=ORIENTED_EDGE('',*,*,#38265,.T.);
#55651=ORIENTED_EDGE('',*,*,#41071,.T.);
#55652=ORIENTED_EDGE('',*,*,#39553,.T.);
#55653=ORIENTED_EDGE('',*,*,#41071,.F.);
#55654=ORIENTED_EDGE('',*,*,#38264,.F.);
#55655=ORIENTED_EDGE('',*,*,#41072,.T.);
#55656=ORIENTED_EDGE('',*,*,#39554,.F.);
#55657=ORIENTED_EDGE('',*,*,#41072,.F.);
#55658=ORIENTED_EDGE('',*,*,#38263,.T.);
#55659=ORIENTED_EDGE('',*,*,#41073,.T.);
#55660=ORIENTED_EDGE('',*,*,#39555,.T.);
#55661=ORIENTED_EDGE('',*,*,#41073,.F.);
#55662=ORIENTED_EDGE('',*,*,#38262,.F.);
#55663=ORIENTED_EDGE('',*,*,#41074,.T.);
#55664=ORIENTED_EDGE('',*,*,#39556,.F.);
#55665=ORIENTED_EDGE('',*,*,#41074,.F.);
#55666=ORIENTED_EDGE('',*,*,#38261,.T.);
#55667=ORIENTED_EDGE('',*,*,#41075,.T.);
#55668=ORIENTED_EDGE('',*,*,#39557,.T.);
#55669=ORIENTED_EDGE('',*,*,#41075,.F.);
#55670=ORIENTED_EDGE('',*,*,#38260,.F.);
#55671=ORIENTED_EDGE('',*,*,#41076,.T.);
#55672=ORIENTED_EDGE('',*,*,#39558,.F.);
#55673=ORIENTED_EDGE('',*,*,#41076,.F.);
#55674=ORIENTED_EDGE('',*,*,#38259,.T.);
#55675=ORIENTED_EDGE('',*,*,#41069,.T.);
#55676=ORIENTED_EDGE('',*,*,#39543,.T.);
#55677=ORIENTED_EDGE('',*,*,#41077,.F.);
#55678=ORIENTED_EDGE('',*,*,#38250,.F.);
#55679=ORIENTED_EDGE('',*,*,#41078,.T.);
#55680=ORIENTED_EDGE('',*,*,#39544,.F.);
#55681=ORIENTED_EDGE('',*,*,#41078,.F.);
#55682=ORIENTED_EDGE('',*,*,#38257,.T.);
#55683=ORIENTED_EDGE('',*,*,#41079,.T.);
#55684=ORIENTED_EDGE('',*,*,#39545,.T.);
#55685=ORIENTED_EDGE('',*,*,#41079,.F.);
#55686=ORIENTED_EDGE('',*,*,#38256,.F.);
#55687=ORIENTED_EDGE('',*,*,#41080,.T.);
#55688=ORIENTED_EDGE('',*,*,#39546,.F.);
#55689=ORIENTED_EDGE('',*,*,#41080,.F.);
#55690=ORIENTED_EDGE('',*,*,#38255,.T.);
#55691=ORIENTED_EDGE('',*,*,#41081,.T.);
#55692=ORIENTED_EDGE('',*,*,#39547,.T.);
#55693=ORIENTED_EDGE('',*,*,#41081,.F.);
#55694=ORIENTED_EDGE('',*,*,#38254,.F.);
#55695=ORIENTED_EDGE('',*,*,#41082,.T.);
#55696=ORIENTED_EDGE('',*,*,#39548,.F.);
#55697=ORIENTED_EDGE('',*,*,#41082,.F.);
#55698=ORIENTED_EDGE('',*,*,#38253,.T.);
#55699=ORIENTED_EDGE('',*,*,#41083,.T.);
#55700=ORIENTED_EDGE('',*,*,#39549,.T.);
#55701=ORIENTED_EDGE('',*,*,#41083,.F.);
#55702=ORIENTED_EDGE('',*,*,#38252,.F.);
#55703=ORIENTED_EDGE('',*,*,#41084,.T.);
#55704=ORIENTED_EDGE('',*,*,#39550,.F.);
#55705=ORIENTED_EDGE('',*,*,#41084,.F.);
#55706=ORIENTED_EDGE('',*,*,#38251,.T.);
#55707=ORIENTED_EDGE('',*,*,#41077,.T.);
#55708=ORIENTED_EDGE('',*,*,#40457,.F.);
#55709=ORIENTED_EDGE('',*,*,#40890,.F.);
#55710=ORIENTED_EDGE('',*,*,#37731,.T.);
#55711=ORIENTED_EDGE('',*,*,#41085,.T.);
#55712=ORIENTED_EDGE('',*,*,#40458,.T.);
#55713=ORIENTED_EDGE('',*,*,#41085,.F.);
#55714=ORIENTED_EDGE('',*,*,#37730,.F.);
#55715=ORIENTED_EDGE('',*,*,#41086,.T.);
#55716=ORIENTED_EDGE('',*,*,#40459,.F.);
#55717=ORIENTED_EDGE('',*,*,#41086,.F.);
#55718=ORIENTED_EDGE('',*,*,#37729,.T.);
#55719=ORIENTED_EDGE('',*,*,#40895,.T.);
#55720=ORIENTED_EDGE('',*,*,#39535,.T.);
#55721=ORIENTED_EDGE('',*,*,#41087,.F.);
#55722=ORIENTED_EDGE('',*,*,#38242,.F.);
#55723=ORIENTED_EDGE('',*,*,#41088,.T.);
#55724=ORIENTED_EDGE('',*,*,#39536,.F.);
#55725=ORIENTED_EDGE('',*,*,#41088,.F.);
#55726=ORIENTED_EDGE('',*,*,#38249,.T.);
#55727=ORIENTED_EDGE('',*,*,#41089,.T.);
#55728=ORIENTED_EDGE('',*,*,#39537,.T.);
#55729=ORIENTED_EDGE('',*,*,#41089,.F.);
#55730=ORIENTED_EDGE('',*,*,#38248,.F.);
#55731=ORIENTED_EDGE('',*,*,#41090,.T.);
#55732=ORIENTED_EDGE('',*,*,#39538,.F.);
#55733=ORIENTED_EDGE('',*,*,#41090,.F.);
#55734=ORIENTED_EDGE('',*,*,#38247,.T.);
#55735=ORIENTED_EDGE('',*,*,#41091,.T.);
#55736=ORIENTED_EDGE('',*,*,#39539,.T.);
#55737=ORIENTED_EDGE('',*,*,#41091,.F.);
#55738=ORIENTED_EDGE('',*,*,#38246,.F.);
#55739=ORIENTED_EDGE('',*,*,#41092,.T.);
#55740=ORIENTED_EDGE('',*,*,#39540,.F.);
#55741=ORIENTED_EDGE('',*,*,#41092,.F.);
#55742=ORIENTED_EDGE('',*,*,#38245,.T.);
#55743=ORIENTED_EDGE('',*,*,#41093,.T.);
#55744=ORIENTED_EDGE('',*,*,#39541,.T.);
#55745=ORIENTED_EDGE('',*,*,#41093,.F.);
#55746=ORIENTED_EDGE('',*,*,#38244,.F.);
#55747=ORIENTED_EDGE('',*,*,#41094,.T.);
#55748=ORIENTED_EDGE('',*,*,#39542,.F.);
#55749=ORIENTED_EDGE('',*,*,#41094,.F.);
#55750=ORIENTED_EDGE('',*,*,#38243,.T.);
#55751=ORIENTED_EDGE('',*,*,#41087,.T.);
#55752=ORIENTED_EDGE('',*,*,#39527,.T.);
#55753=ORIENTED_EDGE('',*,*,#41095,.F.);
#55754=ORIENTED_EDGE('',*,*,#38234,.F.);
#55755=ORIENTED_EDGE('',*,*,#41096,.T.);
#55756=ORIENTED_EDGE('',*,*,#39528,.F.);
#55757=ORIENTED_EDGE('',*,*,#41096,.F.);
#55758=ORIENTED_EDGE('',*,*,#38241,.T.);
#55759=ORIENTED_EDGE('',*,*,#41097,.T.);
#55760=ORIENTED_EDGE('',*,*,#39529,.T.);
#55761=ORIENTED_EDGE('',*,*,#41097,.F.);
#55762=ORIENTED_EDGE('',*,*,#38240,.F.);
#55763=ORIENTED_EDGE('',*,*,#41098,.T.);
#55764=ORIENTED_EDGE('',*,*,#39530,.F.);
#55765=ORIENTED_EDGE('',*,*,#41098,.F.);
#55766=ORIENTED_EDGE('',*,*,#38239,.T.);
#55767=ORIENTED_EDGE('',*,*,#41099,.T.);
#55768=ORIENTED_EDGE('',*,*,#39531,.T.);
#55769=ORIENTED_EDGE('',*,*,#41099,.F.);
#55770=ORIENTED_EDGE('',*,*,#38238,.F.);
#55771=ORIENTED_EDGE('',*,*,#41100,.T.);
#55772=ORIENTED_EDGE('',*,*,#39532,.F.);
#55773=ORIENTED_EDGE('',*,*,#41100,.F.);
#55774=ORIENTED_EDGE('',*,*,#38237,.T.);
#55775=ORIENTED_EDGE('',*,*,#41101,.T.);
#55776=ORIENTED_EDGE('',*,*,#39533,.T.);
#55777=ORIENTED_EDGE('',*,*,#41101,.F.);
#55778=ORIENTED_EDGE('',*,*,#38236,.F.);
#55779=ORIENTED_EDGE('',*,*,#41102,.T.);
#55780=ORIENTED_EDGE('',*,*,#39534,.F.);
#55781=ORIENTED_EDGE('',*,*,#41102,.F.);
#55782=ORIENTED_EDGE('',*,*,#38235,.T.);
#55783=ORIENTED_EDGE('',*,*,#41095,.T.);
#55784=ORIENTED_EDGE('',*,*,#41103,.T.);
#55785=ORIENTED_EDGE('',*,*,#41104,.T.);
#55786=ORIENTED_EDGE('',*,*,#39501,.T.);
#55787=ORIENTED_EDGE('',*,*,#39502,.F.);
#55788=ORIENTED_EDGE('',*,*,#41104,.F.);
#55789=ORIENTED_EDGE('',*,*,#41105,.F.);
#55790=ORIENTED_EDGE('',*,*,#39519,.T.);
#55791=ORIENTED_EDGE('',*,*,#41106,.F.);
#55792=ORIENTED_EDGE('',*,*,#38226,.F.);
#55793=ORIENTED_EDGE('',*,*,#41107,.T.);
#55794=ORIENTED_EDGE('',*,*,#39520,.F.);
#55795=ORIENTED_EDGE('',*,*,#41107,.F.);
#55796=ORIENTED_EDGE('',*,*,#38233,.T.);
#55797=ORIENTED_EDGE('',*,*,#41108,.T.);
#55798=ORIENTED_EDGE('',*,*,#39521,.T.);
#55799=ORIENTED_EDGE('',*,*,#41108,.F.);
#55800=ORIENTED_EDGE('',*,*,#38232,.F.);
#55801=ORIENTED_EDGE('',*,*,#41109,.T.);
#55802=ORIENTED_EDGE('',*,*,#39522,.F.);
#55803=ORIENTED_EDGE('',*,*,#41109,.F.);
#55804=ORIENTED_EDGE('',*,*,#38231,.T.);
#55805=ORIENTED_EDGE('',*,*,#41110,.T.);
#55806=ORIENTED_EDGE('',*,*,#39523,.T.);
#55807=ORIENTED_EDGE('',*,*,#41110,.F.);
#55808=ORIENTED_EDGE('',*,*,#38230,.F.);
#55809=ORIENTED_EDGE('',*,*,#41111,.T.);
#55810=ORIENTED_EDGE('',*,*,#39524,.F.);
#55811=ORIENTED_EDGE('',*,*,#41111,.F.);
#55812=ORIENTED_EDGE('',*,*,#38229,.T.);
#55813=ORIENTED_EDGE('',*,*,#41112,.T.);
#55814=ORIENTED_EDGE('',*,*,#39525,.T.);
#55815=ORIENTED_EDGE('',*,*,#41112,.F.);
#55816=ORIENTED_EDGE('',*,*,#38228,.F.);
#55817=ORIENTED_EDGE('',*,*,#41113,.T.);
#55818=ORIENTED_EDGE('',*,*,#39526,.F.);
#55819=ORIENTED_EDGE('',*,*,#41113,.F.);
#55820=ORIENTED_EDGE('',*,*,#38227,.T.);
#55821=ORIENTED_EDGE('',*,*,#41106,.T.);
#55822=ORIENTED_EDGE('',*,*,#39511,.T.);
#55823=ORIENTED_EDGE('',*,*,#41114,.F.);
#55824=ORIENTED_EDGE('',*,*,#38218,.F.);
#55825=ORIENTED_EDGE('',*,*,#41115,.T.);
#55826=ORIENTED_EDGE('',*,*,#39512,.F.);
#55827=ORIENTED_EDGE('',*,*,#41115,.F.);
#55828=ORIENTED_EDGE('',*,*,#38225,.T.);
#55829=ORIENTED_EDGE('',*,*,#41116,.T.);
#55830=ORIENTED_EDGE('',*,*,#39513,.T.);
#55831=ORIENTED_EDGE('',*,*,#41116,.F.);
#55832=ORIENTED_EDGE('',*,*,#38224,.F.);
#55833=ORIENTED_EDGE('',*,*,#41117,.T.);
#55834=ORIENTED_EDGE('',*,*,#39514,.F.);
#55835=ORIENTED_EDGE('',*,*,#41117,.F.);
#55836=ORIENTED_EDGE('',*,*,#38223,.T.);
#55837=ORIENTED_EDGE('',*,*,#41118,.T.);
#55838=ORIENTED_EDGE('',*,*,#39515,.T.);
#55839=ORIENTED_EDGE('',*,*,#41118,.F.);
#55840=ORIENTED_EDGE('',*,*,#38222,.F.);
#55841=ORIENTED_EDGE('',*,*,#41119,.T.);
#55842=ORIENTED_EDGE('',*,*,#39516,.F.);
#55843=ORIENTED_EDGE('',*,*,#41119,.F.);
#55844=ORIENTED_EDGE('',*,*,#38221,.T.);
#55845=ORIENTED_EDGE('',*,*,#41120,.T.);
#55846=ORIENTED_EDGE('',*,*,#39517,.T.);
#55847=ORIENTED_EDGE('',*,*,#41120,.F.);
#55848=ORIENTED_EDGE('',*,*,#38220,.F.);
#55849=ORIENTED_EDGE('',*,*,#41121,.T.);
#55850=ORIENTED_EDGE('',*,*,#39518,.F.);
#55851=ORIENTED_EDGE('',*,*,#41121,.F.);
#55852=ORIENTED_EDGE('',*,*,#38219,.T.);
#55853=ORIENTED_EDGE('',*,*,#41114,.T.);
#55854=ORIENTED_EDGE('',*,*,#39494,.F.);
#55855=ORIENTED_EDGE('',*,*,#41122,.T.);
#55856=ORIENTED_EDGE('',*,*,#38200,.T.);
#55857=ORIENTED_EDGE('',*,*,#41123,.T.);
#55858=ORIENTED_EDGE('',*,*,#39495,.T.);
#55859=ORIENTED_EDGE('',*,*,#41123,.F.);
#55860=ORIENTED_EDGE('',*,*,#38199,.F.);
#55861=ORIENTED_EDGE('',*,*,#41124,.T.);
#55862=ORIENTED_EDGE('',*,*,#39496,.F.);
#55863=ORIENTED_EDGE('',*,*,#41124,.F.);
#55864=ORIENTED_EDGE('',*,*,#38198,.T.);
#55865=ORIENTED_EDGE('',*,*,#41125,.T.);
#55866=ORIENTED_EDGE('',*,*,#39497,.T.);
#55867=ORIENTED_EDGE('',*,*,#41125,.F.);
#55868=ORIENTED_EDGE('',*,*,#38197,.F.);
#55869=ORIENTED_EDGE('',*,*,#41126,.T.);
#55870=ORIENTED_EDGE('',*,*,#38196,.T.);
#55871=ORIENTED_EDGE('',*,*,#41127,.T.);
#55872=ORIENTED_EDGE('',*,*,#39498,.F.);
#55873=ORIENTED_EDGE('',*,*,#41126,.F.);
#55874=ORIENTED_EDGE('',*,*,#40465,.F.);
#55875=ORIENTED_EDGE('',*,*,#40937,.F.);
#55876=ORIENTED_EDGE('',*,*,#37723,.T.);
#55877=ORIENTED_EDGE('',*,*,#41128,.T.);
#55878=ORIENTED_EDGE('',*,*,#40466,.T.);
#55879=ORIENTED_EDGE('',*,*,#41128,.F.);
#55880=ORIENTED_EDGE('',*,*,#37722,.F.);
#55881=ORIENTED_EDGE('',*,*,#41129,.T.);
#55882=ORIENTED_EDGE('',*,*,#40467,.F.);
#55883=ORIENTED_EDGE('',*,*,#41129,.F.);
#55884=ORIENTED_EDGE('',*,*,#37721,.T.);
#55885=ORIENTED_EDGE('',*,*,#40942,.T.);
#55886=ORIENTED_EDGE('',*,*,#40474,.F.);
#55887=ORIENTED_EDGE('',*,*,#41130,.T.);
#55888=ORIENTED_EDGE('',*,*,#37713,.T.);
#55889=ORIENTED_EDGE('',*,*,#41131,.T.);
#55890=ORIENTED_EDGE('',*,*,#40475,.T.);
#55891=ORIENTED_EDGE('',*,*,#41131,.F.);
#55892=ORIENTED_EDGE('',*,*,#37712,.F.);
#55893=ORIENTED_EDGE('',*,*,#41132,.T.);
#55894=ORIENTED_EDGE('',*,*,#40476,.F.);
#55895=ORIENTED_EDGE('',*,*,#41132,.F.);
#55896=ORIENTED_EDGE('',*,*,#37711,.T.);
#55897=ORIENTED_EDGE('',*,*,#40947,.T.);
#55898=ORIENTED_EDGE('',*,*,#38194,.T.);
#55899=ORIENTED_EDGE('',*,*,#41133,.T.);
#55900=ORIENTED_EDGE('',*,*,#39492,.T.);
#55901=ORIENTED_EDGE('',*,*,#41134,.T.);
#55902=ORIENTED_EDGE('',*,*,#39500,.T.);
#55903=ORIENTED_EDGE('',*,*,#41105,.T.);
#55904=ORIENTED_EDGE('',*,*,#41103,.F.);
#55905=ORIENTED_EDGE('',*,*,#39503,.T.);
#55906=ORIENTED_EDGE('',*,*,#41135,.T.);
#55907=ORIENTED_EDGE('',*,*,#38202,.T.);
#55908=ORIENTED_EDGE('',*,*,#41136,.T.);
#55909=ORIENTED_EDGE('',*,*,#38210,.T.);
#55910=ORIENTED_EDGE('',*,*,#41137,.T.);
#55911=ORIENTED_EDGE('',*,*,#39617,.T.);
#55912=ORIENTED_EDGE('',*,*,#41138,.T.);
#55913=ORIENTED_EDGE('',*,*,#39489,.T.);
#55914=ORIENTED_EDGE('',*,*,#41139,.T.);
#55915=ORIENTED_EDGE('',*,*,#38182,.T.);
#55916=ORIENTED_EDGE('',*,*,#41140,.F.);
#55917=ORIENTED_EDGE('',*,*,#37714,.F.);
#55918=ORIENTED_EDGE('',*,*,#41130,.F.);
#55919=ORIENTED_EDGE('',*,*,#40473,.F.);
#55920=ORIENTED_EDGE('',*,*,#40948,.F.);
#55921=ORIENTED_EDGE('',*,*,#38201,.F.);
#55922=ORIENTED_EDGE('',*,*,#41122,.F.);
#55923=ORIENTED_EDGE('',*,*,#39493,.F.);
#55924=ORIENTED_EDGE('',*,*,#41133,.F.);
#55925=ORIENTED_EDGE('',*,*,#39499,.F.);
#55926=ORIENTED_EDGE('',*,*,#41127,.F.);
#55927=ORIENTED_EDGE('',*,*,#38195,.F.);
#55928=ORIENTED_EDGE('',*,*,#41134,.F.);
#55929=ORIENTED_EDGE('',*,*,#39510,.F.);
#55930=ORIENTED_EDGE('',*,*,#41068,.F.);
#55931=ORIENTED_EDGE('',*,*,#38203,.F.);
#55932=ORIENTED_EDGE('',*,*,#41135,.F.);
#55933=ORIENTED_EDGE('',*,*,#38209,.F.);
#55934=ORIENTED_EDGE('',*,*,#41063,.F.);
#55935=ORIENTED_EDGE('',*,*,#39504,.F.);
#55936=ORIENTED_EDGE('',*,*,#41136,.F.);
#55937=ORIENTED_EDGE('',*,*,#38217,.F.);
#55938=ORIENTED_EDGE('',*,*,#41015,.F.);
#55939=ORIENTED_EDGE('',*,*,#39618,.F.);
#55940=ORIENTED_EDGE('',*,*,#41137,.F.);
#55941=ORIENTED_EDGE('',*,*,#39616,.F.);
#55942=ORIENTED_EDGE('',*,*,#41020,.F.);
#55943=ORIENTED_EDGE('',*,*,#38211,.F.);
#55944=ORIENTED_EDGE('',*,*,#41138,.F.);
#55945=ORIENTED_EDGE('',*,*,#39488,.F.);
#55946=ORIENTED_EDGE('',*,*,#40966,.F.);
#55947=ORIENTED_EDGE('',*,*,#38183,.F.);
#55948=ORIENTED_EDGE('',*,*,#41139,.F.);
#55949=ORIENTED_EDGE('',*,*,#37975,.F.);
#55950=ORIENTED_EDGE('',*,*,#41141,.T.);
#55951=ORIENTED_EDGE('',*,*,#40434,.F.);
#55952=ORIENTED_EDGE('',*,*,#40956,.F.);
#55953=ORIENTED_EDGE('',*,*,#39435,.F.);
#55954=ORIENTED_EDGE('',*,*,#40957,.F.);
#55955=ORIENTED_EDGE('',*,*,#38189,.T.);
#55956=ORIENTED_EDGE('',*,*,#41142,.T.);
#55957=ORIENTED_EDGE('',*,*,#39437,.F.);
#55958=ORIENTED_EDGE('',*,*,#41143,.F.);
#55959=ORIENTED_EDGE('',*,*,#38187,.T.);
#55960=ORIENTED_EDGE('',*,*,#40959,.T.);
#55961=ORIENTED_EDGE('',*,*,#39436,.T.);
#55962=ORIENTED_EDGE('',*,*,#41142,.F.);
#55963=ORIENTED_EDGE('',*,*,#38188,.F.);
#55964=ORIENTED_EDGE('',*,*,#41143,.T.);
#55965=ORIENTED_EDGE('',*,*,#39484,.F.);
#55966=ORIENTED_EDGE('',*,*,#41144,.F.);
#55967=ORIENTED_EDGE('',*,*,#38179,.T.);
#55968=ORIENTED_EDGE('',*,*,#40963,.T.);
#55969=ORIENTED_EDGE('',*,*,#38180,.F.);
#55970=ORIENTED_EDGE('',*,*,#41144,.T.);
#55971=ORIENTED_EDGE('',*,*,#39491,.T.);
#55972=ORIENTED_EDGE('',*,*,#41145,.F.);
#55973=ORIENTED_EDGE('',*,*,#39467,.F.);
#55974=ORIENTED_EDGE('',*,*,#40967,.F.);
#55975=ORIENTED_EDGE('',*,*,#38173,.T.);
#55976=ORIENTED_EDGE('',*,*,#41146,.T.);
#55977=ORIENTED_EDGE('',*,*,#39469,.F.);
#55978=ORIENTED_EDGE('',*,*,#41147,.F.);
#55979=ORIENTED_EDGE('',*,*,#38171,.T.);
#55980=ORIENTED_EDGE('',*,*,#40969,.T.);
#55981=ORIENTED_EDGE('',*,*,#39468,.T.);
#55982=ORIENTED_EDGE('',*,*,#41146,.F.);
#55983=ORIENTED_EDGE('',*,*,#38172,.F.);
#55984=ORIENTED_EDGE('',*,*,#41147,.T.);
#55985=ORIENTED_EDGE('',*,*,#39459,.F.);
#55986=ORIENTED_EDGE('',*,*,#40973,.F.);
#55987=ORIENTED_EDGE('',*,*,#38165,.T.);
#55988=ORIENTED_EDGE('',*,*,#41148,.T.);
#55989=ORIENTED_EDGE('',*,*,#39461,.F.);
#55990=ORIENTED_EDGE('',*,*,#41149,.F.);
#55991=ORIENTED_EDGE('',*,*,#38163,.T.);
#55992=ORIENTED_EDGE('',*,*,#40975,.T.);
#55993=ORIENTED_EDGE('',*,*,#39460,.T.);
#55994=ORIENTED_EDGE('',*,*,#41148,.F.);
#55995=ORIENTED_EDGE('',*,*,#38164,.F.);
#55996=ORIENTED_EDGE('',*,*,#41149,.T.);
#55997=ORIENTED_EDGE('',*,*,#39451,.F.);
#55998=ORIENTED_EDGE('',*,*,#40979,.F.);
#55999=ORIENTED_EDGE('',*,*,#38157,.T.);
#56000=ORIENTED_EDGE('',*,*,#41150,.T.);
#56001=ORIENTED_EDGE('',*,*,#39453,.F.);
#56002=ORIENTED_EDGE('',*,*,#41151,.F.);
#56003=ORIENTED_EDGE('',*,*,#38155,.T.);
#56004=ORIENTED_EDGE('',*,*,#40981,.T.);
#56005=ORIENTED_EDGE('',*,*,#39452,.T.);
#56006=ORIENTED_EDGE('',*,*,#41150,.F.);
#56007=ORIENTED_EDGE('',*,*,#38156,.F.);
#56008=ORIENTED_EDGE('',*,*,#41151,.T.);
#56009=ORIENTED_EDGE('',*,*,#39443,.F.);
#56010=ORIENTED_EDGE('',*,*,#40985,.F.);
#56011=ORIENTED_EDGE('',*,*,#38141,.T.);
#56012=ORIENTED_EDGE('',*,*,#41152,.T.);
#56013=ORIENTED_EDGE('',*,*,#39445,.F.);
#56014=ORIENTED_EDGE('',*,*,#41153,.F.);
#56015=ORIENTED_EDGE('',*,*,#38139,.T.);
#56016=ORIENTED_EDGE('',*,*,#40987,.T.);
#56017=ORIENTED_EDGE('',*,*,#39444,.T.);
#56018=ORIENTED_EDGE('',*,*,#41152,.F.);
#56019=ORIENTED_EDGE('',*,*,#38140,.F.);
#56020=ORIENTED_EDGE('',*,*,#41153,.T.);
#56021=ORIENTED_EDGE('',*,*,#39427,.F.);
#56022=ORIENTED_EDGE('',*,*,#40991,.F.);
#56023=ORIENTED_EDGE('',*,*,#38149,.T.);
#56024=ORIENTED_EDGE('',*,*,#41154,.T.);
#56025=ORIENTED_EDGE('',*,*,#39429,.F.);
#56026=ORIENTED_EDGE('',*,*,#41155,.F.);
#56027=ORIENTED_EDGE('',*,*,#38147,.T.);
#56028=ORIENTED_EDGE('',*,*,#40993,.T.);
#56029=ORIENTED_EDGE('',*,*,#39428,.T.);
#56030=ORIENTED_EDGE('',*,*,#41154,.F.);
#56031=ORIENTED_EDGE('',*,*,#38148,.F.);
#56032=ORIENTED_EDGE('',*,*,#41155,.T.);
#56033=ORIENTED_EDGE('',*,*,#38323,.T.);
#56034=ORIENTED_EDGE('',*,*,#41156,.T.);
#56035=ORIENTED_EDGE('',*,*,#39394,.F.);
#56036=ORIENTED_EDGE('',*,*,#41157,.F.);
#56037=ORIENTED_EDGE('',*,*,#39401,.T.);
#56038=ORIENTED_EDGE('',*,*,#41158,.F.);
#56039=ORIENTED_EDGE('',*,*,#38324,.F.);
#56040=ORIENTED_EDGE('',*,*,#41157,.T.);
#56041=ORIENTED_EDGE('',*,*,#39400,.F.);
#56042=ORIENTED_EDGE('',*,*,#41159,.F.);
#56043=ORIENTED_EDGE('',*,*,#38325,.T.);
#56044=ORIENTED_EDGE('',*,*,#41158,.T.);
#56045=ORIENTED_EDGE('',*,*,#39399,.T.);
#56046=ORIENTED_EDGE('',*,*,#41160,.F.);
#56047=ORIENTED_EDGE('',*,*,#38326,.F.);
#56048=ORIENTED_EDGE('',*,*,#41159,.T.);
#56049=ORIENTED_EDGE('',*,*,#39398,.F.);
#56050=ORIENTED_EDGE('',*,*,#41161,.F.);
#56051=ORIENTED_EDGE('',*,*,#38327,.T.);
#56052=ORIENTED_EDGE('',*,*,#41160,.T.);
#56053=ORIENTED_EDGE('',*,*,#39738,.F.);
#56054=ORIENTED_EDGE('',*,*,#41162,.F.);
#56055=ORIENTED_EDGE('',*,*,#38450,.T.);
#56056=ORIENTED_EDGE('',*,*,#41163,.T.);
#56057=ORIENTED_EDGE('',*,*,#39745,.T.);
#56058=ORIENTED_EDGE('',*,*,#41164,.F.);
#56059=ORIENTED_EDGE('',*,*,#38451,.F.);
#56060=ORIENTED_EDGE('',*,*,#41162,.T.);
#56061=ORIENTED_EDGE('',*,*,#39744,.F.);
#56062=ORIENTED_EDGE('',*,*,#41165,.F.);
#56063=ORIENTED_EDGE('',*,*,#38452,.T.);
#56064=ORIENTED_EDGE('',*,*,#41164,.T.);
#56065=ORIENTED_EDGE('',*,*,#39743,.T.);
#56066=ORIENTED_EDGE('',*,*,#41166,.F.);
#56067=ORIENTED_EDGE('',*,*,#38453,.F.);
#56068=ORIENTED_EDGE('',*,*,#41165,.T.);
#56069=ORIENTED_EDGE('',*,*,#39742,.F.);
#56070=ORIENTED_EDGE('',*,*,#41167,.F.);
#56071=ORIENTED_EDGE('',*,*,#38454,.T.);
#56072=ORIENTED_EDGE('',*,*,#41166,.T.);
#56073=ORIENTED_EDGE('',*,*,#39741,.T.);
#56074=ORIENTED_EDGE('',*,*,#41168,.F.);
#56075=ORIENTED_EDGE('',*,*,#38455,.F.);
#56076=ORIENTED_EDGE('',*,*,#41167,.T.);
#56077=ORIENTED_EDGE('',*,*,#39740,.F.);
#56078=ORIENTED_EDGE('',*,*,#41169,.F.);
#56079=ORIENTED_EDGE('',*,*,#38456,.T.);
#56080=ORIENTED_EDGE('',*,*,#41168,.T.);
#56081=ORIENTED_EDGE('',*,*,#39739,.T.);
#56082=ORIENTED_EDGE('',*,*,#41163,.F.);
#56083=ORIENTED_EDGE('',*,*,#38457,.F.);
#56084=ORIENTED_EDGE('',*,*,#41169,.T.);
#56085=ORIENTED_EDGE('',*,*,#39730,.F.);
#56086=ORIENTED_EDGE('',*,*,#41170,.F.);
#56087=ORIENTED_EDGE('',*,*,#38442,.T.);
#56088=ORIENTED_EDGE('',*,*,#41171,.T.);
#56089=ORIENTED_EDGE('',*,*,#39737,.T.);
#56090=ORIENTED_EDGE('',*,*,#41172,.F.);
#56091=ORIENTED_EDGE('',*,*,#38443,.F.);
#56092=ORIENTED_EDGE('',*,*,#41170,.T.);
#56093=ORIENTED_EDGE('',*,*,#39736,.F.);
#56094=ORIENTED_EDGE('',*,*,#41173,.F.);
#56095=ORIENTED_EDGE('',*,*,#38444,.T.);
#56096=ORIENTED_EDGE('',*,*,#41172,.T.);
#56097=ORIENTED_EDGE('',*,*,#39735,.T.);
#56098=ORIENTED_EDGE('',*,*,#41174,.F.);
#56099=ORIENTED_EDGE('',*,*,#38445,.F.);
#56100=ORIENTED_EDGE('',*,*,#41173,.T.);
#56101=ORIENTED_EDGE('',*,*,#39734,.F.);
#56102=ORIENTED_EDGE('',*,*,#41175,.F.);
#56103=ORIENTED_EDGE('',*,*,#38446,.T.);
#56104=ORIENTED_EDGE('',*,*,#41174,.T.);
#56105=ORIENTED_EDGE('',*,*,#39733,.T.);
#56106=ORIENTED_EDGE('',*,*,#41176,.F.);
#56107=ORIENTED_EDGE('',*,*,#38447,.F.);
#56108=ORIENTED_EDGE('',*,*,#41175,.T.);
#56109=ORIENTED_EDGE('',*,*,#39732,.F.);
#56110=ORIENTED_EDGE('',*,*,#41177,.F.);
#56111=ORIENTED_EDGE('',*,*,#38448,.T.);
#56112=ORIENTED_EDGE('',*,*,#41176,.T.);
#56113=ORIENTED_EDGE('',*,*,#39731,.T.);
#56114=ORIENTED_EDGE('',*,*,#41171,.F.);
#56115=ORIENTED_EDGE('',*,*,#38449,.F.);
#56116=ORIENTED_EDGE('',*,*,#41177,.T.);
#56117=ORIENTED_EDGE('',*,*,#39750,.T.);
#56118=ORIENTED_EDGE('',*,*,#41178,.F.);
#56119=ORIENTED_EDGE('',*,*,#38348,.F.);
#56120=ORIENTED_EDGE('',*,*,#41179,.F.);
#56121=ORIENTED_EDGE('',*,*,#39749,.F.);
#56122=ORIENTED_EDGE('',*,*,#41180,.F.);
#56123=ORIENTED_EDGE('',*,*,#38349,.T.);
#56124=ORIENTED_EDGE('',*,*,#41178,.T.);
#56125=ORIENTED_EDGE('',*,*,#39748,.T.);
#56126=ORIENTED_EDGE('',*,*,#41181,.F.);
#56127=ORIENTED_EDGE('',*,*,#38350,.F.);
#56128=ORIENTED_EDGE('',*,*,#41180,.T.);
#56129=ORIENTED_EDGE('',*,*,#39747,.F.);
#56130=ORIENTED_EDGE('',*,*,#41182,.F.);
#56131=ORIENTED_EDGE('',*,*,#38351,.T.);
#56132=ORIENTED_EDGE('',*,*,#41181,.T.);
#56133=ORIENTED_EDGE('',*,*,#38352,.F.);
#56134=ORIENTED_EDGE('',*,*,#41182,.T.);
#56135=ORIENTED_EDGE('',*,*,#39746,.T.);
#56136=ORIENTED_EDGE('',*,*,#41183,.F.);
#56137=ORIENTED_EDGE('',*,*,#39722,.F.);
#56138=ORIENTED_EDGE('',*,*,#41184,.F.);
#56139=ORIENTED_EDGE('',*,*,#38434,.T.);
#56140=ORIENTED_EDGE('',*,*,#41185,.T.);
#56141=ORIENTED_EDGE('',*,*,#39729,.T.);
#56142=ORIENTED_EDGE('',*,*,#41186,.F.);
#56143=ORIENTED_EDGE('',*,*,#38435,.F.);
#56144=ORIENTED_EDGE('',*,*,#41184,.T.);
#56145=ORIENTED_EDGE('',*,*,#39728,.F.);
#56146=ORIENTED_EDGE('',*,*,#41187,.F.);
#56147=ORIENTED_EDGE('',*,*,#38436,.T.);
#56148=ORIENTED_EDGE('',*,*,#41186,.T.);
#56149=ORIENTED_EDGE('',*,*,#39727,.T.);
#56150=ORIENTED_EDGE('',*,*,#41188,.F.);
#56151=ORIENTED_EDGE('',*,*,#38437,.F.);
#56152=ORIENTED_EDGE('',*,*,#41187,.T.);
#56153=ORIENTED_EDGE('',*,*,#39726,.F.);
#56154=ORIENTED_EDGE('',*,*,#41189,.F.);
#56155=ORIENTED_EDGE('',*,*,#38438,.T.);
#56156=ORIENTED_EDGE('',*,*,#41188,.T.);
#56157=ORIENTED_EDGE('',*,*,#39725,.T.);
#56158=ORIENTED_EDGE('',*,*,#41190,.F.);
#56159=ORIENTED_EDGE('',*,*,#38439,.F.);
#56160=ORIENTED_EDGE('',*,*,#41189,.T.);
#56161=ORIENTED_EDGE('',*,*,#39724,.F.);
#56162=ORIENTED_EDGE('',*,*,#41191,.F.);
#56163=ORIENTED_EDGE('',*,*,#38440,.T.);
#56164=ORIENTED_EDGE('',*,*,#41190,.T.);
#56165=ORIENTED_EDGE('',*,*,#39723,.T.);
#56166=ORIENTED_EDGE('',*,*,#41185,.F.);
#56167=ORIENTED_EDGE('',*,*,#38441,.F.);
#56168=ORIENTED_EDGE('',*,*,#41191,.T.);
#56169=ORIENTED_EDGE('',*,*,#39714,.F.);
#56170=ORIENTED_EDGE('',*,*,#41192,.F.);
#56171=ORIENTED_EDGE('',*,*,#38426,.T.);
#56172=ORIENTED_EDGE('',*,*,#41193,.T.);
#56173=ORIENTED_EDGE('',*,*,#39721,.T.);
#56174=ORIENTED_EDGE('',*,*,#41194,.F.);
#56175=ORIENTED_EDGE('',*,*,#38427,.F.);
#56176=ORIENTED_EDGE('',*,*,#41192,.T.);
#56177=ORIENTED_EDGE('',*,*,#39720,.F.);
#56178=ORIENTED_EDGE('',*,*,#41195,.F.);
#56179=ORIENTED_EDGE('',*,*,#38428,.T.);
#56180=ORIENTED_EDGE('',*,*,#41194,.T.);
#56181=ORIENTED_EDGE('',*,*,#39719,.T.);
#56182=ORIENTED_EDGE('',*,*,#41196,.F.);
#56183=ORIENTED_EDGE('',*,*,#38429,.F.);
#56184=ORIENTED_EDGE('',*,*,#41195,.T.);
#56185=ORIENTED_EDGE('',*,*,#39718,.F.);
#56186=ORIENTED_EDGE('',*,*,#41197,.F.);
#56187=ORIENTED_EDGE('',*,*,#38430,.T.);
#56188=ORIENTED_EDGE('',*,*,#41196,.T.);
#56189=ORIENTED_EDGE('',*,*,#39717,.T.);
#56190=ORIENTED_EDGE('',*,*,#41198,.F.);
#56191=ORIENTED_EDGE('',*,*,#38431,.F.);
#56192=ORIENTED_EDGE('',*,*,#41197,.T.);
#56193=ORIENTED_EDGE('',*,*,#39716,.F.);
#56194=ORIENTED_EDGE('',*,*,#41199,.F.);
#56195=ORIENTED_EDGE('',*,*,#38432,.T.);
#56196=ORIENTED_EDGE('',*,*,#41198,.T.);
#56197=ORIENTED_EDGE('',*,*,#39715,.T.);
#56198=ORIENTED_EDGE('',*,*,#41193,.F.);
#56199=ORIENTED_EDGE('',*,*,#38433,.F.);
#56200=ORIENTED_EDGE('',*,*,#41199,.T.);
#56201=ORIENTED_EDGE('',*,*,#39706,.F.);
#56202=ORIENTED_EDGE('',*,*,#41200,.F.);
#56203=ORIENTED_EDGE('',*,*,#38418,.T.);
#56204=ORIENTED_EDGE('',*,*,#41201,.T.);
#56205=ORIENTED_EDGE('',*,*,#39713,.T.);
#56206=ORIENTED_EDGE('',*,*,#41202,.F.);
#56207=ORIENTED_EDGE('',*,*,#38419,.F.);
#56208=ORIENTED_EDGE('',*,*,#41200,.T.);
#56209=ORIENTED_EDGE('',*,*,#39712,.F.);
#56210=ORIENTED_EDGE('',*,*,#41203,.F.);
#56211=ORIENTED_EDGE('',*,*,#38420,.T.);
#56212=ORIENTED_EDGE('',*,*,#41202,.T.);
#56213=ORIENTED_EDGE('',*,*,#39711,.T.);
#56214=ORIENTED_EDGE('',*,*,#41204,.F.);
#56215=ORIENTED_EDGE('',*,*,#38421,.F.);
#56216=ORIENTED_EDGE('',*,*,#41203,.T.);
#56217=ORIENTED_EDGE('',*,*,#39710,.F.);
#56218=ORIENTED_EDGE('',*,*,#41205,.F.);
#56219=ORIENTED_EDGE('',*,*,#38422,.T.);
#56220=ORIENTED_EDGE('',*,*,#41204,.T.);
#56221=ORIENTED_EDGE('',*,*,#39709,.T.);
#56222=ORIENTED_EDGE('',*,*,#41206,.F.);
#56223=ORIENTED_EDGE('',*,*,#38423,.F.);
#56224=ORIENTED_EDGE('',*,*,#41205,.T.);
#56225=ORIENTED_EDGE('',*,*,#39708,.F.);
#56226=ORIENTED_EDGE('',*,*,#41207,.F.);
#56227=ORIENTED_EDGE('',*,*,#38424,.T.);
#56228=ORIENTED_EDGE('',*,*,#41206,.T.);
#56229=ORIENTED_EDGE('',*,*,#39707,.T.);
#56230=ORIENTED_EDGE('',*,*,#41201,.F.);
#56231=ORIENTED_EDGE('',*,*,#38425,.F.);
#56232=ORIENTED_EDGE('',*,*,#41207,.T.);
#56233=ORIENTED_EDGE('',*,*,#38134,.T.);
#56234=ORIENTED_EDGE('',*,*,#41208,.T.);
#56235=ORIENTED_EDGE('',*,*,#39402,.F.);
#56236=ORIENTED_EDGE('',*,*,#41209,.F.);
#56237=ORIENTED_EDGE('',*,*,#39409,.T.);
#56238=ORIENTED_EDGE('',*,*,#41210,.F.);
#56239=ORIENTED_EDGE('',*,*,#38135,.F.);
#56240=ORIENTED_EDGE('',*,*,#41209,.T.);
#56241=ORIENTED_EDGE('',*,*,#39408,.F.);
#56242=ORIENTED_EDGE('',*,*,#41211,.F.);
#56243=ORIENTED_EDGE('',*,*,#38136,.T.);
#56244=ORIENTED_EDGE('',*,*,#41210,.T.);
#56245=ORIENTED_EDGE('',*,*,#39407,.T.);
#56246=ORIENTED_EDGE('',*,*,#41212,.F.);
#56247=ORIENTED_EDGE('',*,*,#38137,.F.);
#56248=ORIENTED_EDGE('',*,*,#41211,.T.);
#56249=ORIENTED_EDGE('',*,*,#39406,.F.);
#56250=ORIENTED_EDGE('',*,*,#41213,.F.);
#56251=ORIENTED_EDGE('',*,*,#38130,.T.);
#56252=ORIENTED_EDGE('',*,*,#41212,.T.);
#56253=ORIENTED_EDGE('',*,*,#39698,.F.);
#56254=ORIENTED_EDGE('',*,*,#41214,.F.);
#56255=ORIENTED_EDGE('',*,*,#38410,.T.);
#56256=ORIENTED_EDGE('',*,*,#41215,.T.);
#56257=ORIENTED_EDGE('',*,*,#39705,.T.);
#56258=ORIENTED_EDGE('',*,*,#41216,.F.);
#56259=ORIENTED_EDGE('',*,*,#38411,.F.);
#56260=ORIENTED_EDGE('',*,*,#41214,.T.);
#56261=ORIENTED_EDGE('',*,*,#39704,.F.);
#56262=ORIENTED_EDGE('',*,*,#41217,.F.);
#56263=ORIENTED_EDGE('',*,*,#38412,.T.);
#56264=ORIENTED_EDGE('',*,*,#41216,.T.);
#56265=ORIENTED_EDGE('',*,*,#39703,.T.);
#56266=ORIENTED_EDGE('',*,*,#41218,.F.);
#56267=ORIENTED_EDGE('',*,*,#38413,.F.);
#56268=ORIENTED_EDGE('',*,*,#41217,.T.);
#56269=ORIENTED_EDGE('',*,*,#39702,.F.);
#56270=ORIENTED_EDGE('',*,*,#41219,.F.);
#56271=ORIENTED_EDGE('',*,*,#38414,.T.);
#56272=ORIENTED_EDGE('',*,*,#41218,.T.);
#56273=ORIENTED_EDGE('',*,*,#39701,.T.);
#56274=ORIENTED_EDGE('',*,*,#41220,.F.);
#56275=ORIENTED_EDGE('',*,*,#38415,.F.);
#56276=ORIENTED_EDGE('',*,*,#41219,.T.);
#56277=ORIENTED_EDGE('',*,*,#39700,.F.);
#56278=ORIENTED_EDGE('',*,*,#41221,.F.);
#56279=ORIENTED_EDGE('',*,*,#38416,.T.);
#56280=ORIENTED_EDGE('',*,*,#41220,.T.);
#56281=ORIENTED_EDGE('',*,*,#39699,.T.);
#56282=ORIENTED_EDGE('',*,*,#41215,.F.);
#56283=ORIENTED_EDGE('',*,*,#38417,.F.);
#56284=ORIENTED_EDGE('',*,*,#41221,.T.);
#56285=ORIENTED_EDGE('',*,*,#39690,.F.);
#56286=ORIENTED_EDGE('',*,*,#41222,.F.);
#56287=ORIENTED_EDGE('',*,*,#38402,.T.);
#56288=ORIENTED_EDGE('',*,*,#41223,.T.);
#56289=ORIENTED_EDGE('',*,*,#39697,.T.);
#56290=ORIENTED_EDGE('',*,*,#41224,.F.);
#56291=ORIENTED_EDGE('',*,*,#38403,.F.);
#56292=ORIENTED_EDGE('',*,*,#41222,.T.);
#56293=ORIENTED_EDGE('',*,*,#39696,.F.);
#56294=ORIENTED_EDGE('',*,*,#41225,.F.);
#56295=ORIENTED_EDGE('',*,*,#38404,.T.);
#56296=ORIENTED_EDGE('',*,*,#41224,.T.);
#56297=ORIENTED_EDGE('',*,*,#39695,.T.);
#56298=ORIENTED_EDGE('',*,*,#41226,.F.);
#56299=ORIENTED_EDGE('',*,*,#38405,.F.);
#56300=ORIENTED_EDGE('',*,*,#41225,.T.);
#56301=ORIENTED_EDGE('',*,*,#39694,.F.);
#56302=ORIENTED_EDGE('',*,*,#41227,.F.);
#56303=ORIENTED_EDGE('',*,*,#38406,.T.);
#56304=ORIENTED_EDGE('',*,*,#41226,.T.);
#56305=ORIENTED_EDGE('',*,*,#39693,.T.);
#56306=ORIENTED_EDGE('',*,*,#41228,.F.);
#56307=ORIENTED_EDGE('',*,*,#38407,.F.);
#56308=ORIENTED_EDGE('',*,*,#41227,.T.);
#56309=ORIENTED_EDGE('',*,*,#39692,.F.);
#56310=ORIENTED_EDGE('',*,*,#41229,.F.);
#56311=ORIENTED_EDGE('',*,*,#38408,.T.);
#56312=ORIENTED_EDGE('',*,*,#41228,.T.);
#56313=ORIENTED_EDGE('',*,*,#39691,.T.);
#56314=ORIENTED_EDGE('',*,*,#41223,.F.);
#56315=ORIENTED_EDGE('',*,*,#38409,.F.);
#56316=ORIENTED_EDGE('',*,*,#41229,.T.);
#56317=ORIENTED_EDGE('',*,*,#39640,.T.);
#56318=ORIENTED_EDGE('',*,*,#41230,.F.);
#56319=ORIENTED_EDGE('',*,*,#38340,.F.);
#56320=ORIENTED_EDGE('',*,*,#41231,.F.);
#56321=ORIENTED_EDGE('',*,*,#39639,.F.);
#56322=ORIENTED_EDGE('',*,*,#41232,.F.);
#56323=ORIENTED_EDGE('',*,*,#38341,.T.);
#56324=ORIENTED_EDGE('',*,*,#41230,.T.);
#56325=ORIENTED_EDGE('',*,*,#39638,.T.);
#56326=ORIENTED_EDGE('',*,*,#41233,.F.);
#56327=ORIENTED_EDGE('',*,*,#38342,.F.);
#56328=ORIENTED_EDGE('',*,*,#41232,.T.);
#56329=ORIENTED_EDGE('',*,*,#39637,.F.);
#56330=ORIENTED_EDGE('',*,*,#41234,.F.);
#56331=ORIENTED_EDGE('',*,*,#38343,.T.);
#56332=ORIENTED_EDGE('',*,*,#41233,.T.);
#56333=ORIENTED_EDGE('',*,*,#38344,.F.);
#56334=ORIENTED_EDGE('',*,*,#41234,.T.);
#56335=ORIENTED_EDGE('',*,*,#39636,.T.);
#56336=ORIENTED_EDGE('',*,*,#41235,.F.);
#56337=ORIENTED_EDGE('',*,*,#39682,.F.);
#56338=ORIENTED_EDGE('',*,*,#41236,.F.);
#56339=ORIENTED_EDGE('',*,*,#38394,.T.);
#56340=ORIENTED_EDGE('',*,*,#41237,.T.);
#56341=ORIENTED_EDGE('',*,*,#39689,.T.);
#56342=ORIENTED_EDGE('',*,*,#41238,.F.);
#56343=ORIENTED_EDGE('',*,*,#38395,.F.);
#56344=ORIENTED_EDGE('',*,*,#41236,.T.);
#56345=ORIENTED_EDGE('',*,*,#39688,.F.);
#56346=ORIENTED_EDGE('',*,*,#41239,.F.);
#56347=ORIENTED_EDGE('',*,*,#38396,.T.);
#56348=ORIENTED_EDGE('',*,*,#41238,.T.);
#56349=ORIENTED_EDGE('',*,*,#39687,.T.);
#56350=ORIENTED_EDGE('',*,*,#41240,.F.);
#56351=ORIENTED_EDGE('',*,*,#38397,.F.);
#56352=ORIENTED_EDGE('',*,*,#41239,.T.);
#56353=ORIENTED_EDGE('',*,*,#39686,.F.);
#56354=ORIENTED_EDGE('',*,*,#41241,.F.);
#56355=ORIENTED_EDGE('',*,*,#38398,.T.);
#56356=ORIENTED_EDGE('',*,*,#41240,.T.);
#56357=ORIENTED_EDGE('',*,*,#39685,.T.);
#56358=ORIENTED_EDGE('',*,*,#41242,.F.);
#56359=ORIENTED_EDGE('',*,*,#38399,.F.);
#56360=ORIENTED_EDGE('',*,*,#41241,.T.);
#56361=ORIENTED_EDGE('',*,*,#39684,.F.);
#56362=ORIENTED_EDGE('',*,*,#41243,.F.);
#56363=ORIENTED_EDGE('',*,*,#38400,.T.);
#56364=ORIENTED_EDGE('',*,*,#41242,.T.);
#56365=ORIENTED_EDGE('',*,*,#39683,.T.);
#56366=ORIENTED_EDGE('',*,*,#41237,.F.);
#56367=ORIENTED_EDGE('',*,*,#38401,.F.);
#56368=ORIENTED_EDGE('',*,*,#41243,.T.);
#56369=ORIENTED_EDGE('',*,*,#39674,.F.);
#56370=ORIENTED_EDGE('',*,*,#41244,.F.);
#56371=ORIENTED_EDGE('',*,*,#38386,.T.);
#56372=ORIENTED_EDGE('',*,*,#41245,.T.);
#56373=ORIENTED_EDGE('',*,*,#39681,.T.);
#56374=ORIENTED_EDGE('',*,*,#41246,.F.);
#56375=ORIENTED_EDGE('',*,*,#38387,.F.);
#56376=ORIENTED_EDGE('',*,*,#41244,.T.);
#56377=ORIENTED_EDGE('',*,*,#39680,.F.);
#56378=ORIENTED_EDGE('',*,*,#41247,.F.);
#56379=ORIENTED_EDGE('',*,*,#38388,.T.);
#56380=ORIENTED_EDGE('',*,*,#41246,.T.);
#56381=ORIENTED_EDGE('',*,*,#39679,.T.);
#56382=ORIENTED_EDGE('',*,*,#41248,.F.);
#56383=ORIENTED_EDGE('',*,*,#38389,.F.);
#56384=ORIENTED_EDGE('',*,*,#41247,.T.);
#56385=ORIENTED_EDGE('',*,*,#39678,.F.);
#56386=ORIENTED_EDGE('',*,*,#41249,.F.);
#56387=ORIENTED_EDGE('',*,*,#38390,.T.);
#56388=ORIENTED_EDGE('',*,*,#41248,.T.);
#56389=ORIENTED_EDGE('',*,*,#39677,.T.);
#56390=ORIENTED_EDGE('',*,*,#41250,.F.);
#56391=ORIENTED_EDGE('',*,*,#38391,.F.);
#56392=ORIENTED_EDGE('',*,*,#41249,.T.);
#56393=ORIENTED_EDGE('',*,*,#39676,.F.);
#56394=ORIENTED_EDGE('',*,*,#41251,.F.);
#56395=ORIENTED_EDGE('',*,*,#38392,.T.);
#56396=ORIENTED_EDGE('',*,*,#41250,.T.);
#56397=ORIENTED_EDGE('',*,*,#39675,.T.);
#56398=ORIENTED_EDGE('',*,*,#41245,.F.);
#56399=ORIENTED_EDGE('',*,*,#38393,.F.);
#56400=ORIENTED_EDGE('',*,*,#41251,.T.);
#56401=ORIENTED_EDGE('',*,*,#38126,.T.);
#56402=ORIENTED_EDGE('',*,*,#41252,.T.);
#56403=ORIENTED_EDGE('',*,*,#39410,.F.);
#56404=ORIENTED_EDGE('',*,*,#41253,.F.);
#56405=ORIENTED_EDGE('',*,*,#39417,.T.);
#56406=ORIENTED_EDGE('',*,*,#41254,.F.);
#56407=ORIENTED_EDGE('',*,*,#38127,.F.);
#56408=ORIENTED_EDGE('',*,*,#41253,.T.);
#56409=ORIENTED_EDGE('',*,*,#39416,.F.);
#56410=ORIENTED_EDGE('',*,*,#41255,.F.);
#56411=ORIENTED_EDGE('',*,*,#38128,.T.);
#56412=ORIENTED_EDGE('',*,*,#41254,.T.);
#56413=ORIENTED_EDGE('',*,*,#39415,.T.);
#56414=ORIENTED_EDGE('',*,*,#41256,.F.);
#56415=ORIENTED_EDGE('',*,*,#38129,.F.);
#56416=ORIENTED_EDGE('',*,*,#41255,.T.);
#56417=ORIENTED_EDGE('',*,*,#39414,.F.);
#56418=ORIENTED_EDGE('',*,*,#41257,.F.);
#56419=ORIENTED_EDGE('',*,*,#38122,.T.);
#56420=ORIENTED_EDGE('',*,*,#41256,.T.);
#56421=ORIENTED_EDGE('',*,*,#39666,.F.);
#56422=ORIENTED_EDGE('',*,*,#41258,.F.);
#56423=ORIENTED_EDGE('',*,*,#38378,.T.);
#56424=ORIENTED_EDGE('',*,*,#41259,.T.);
#56425=ORIENTED_EDGE('',*,*,#39673,.T.);
#56426=ORIENTED_EDGE('',*,*,#41260,.F.);
#56427=ORIENTED_EDGE('',*,*,#38379,.F.);
#56428=ORIENTED_EDGE('',*,*,#41258,.T.);
#56429=ORIENTED_EDGE('',*,*,#39672,.F.);
#56430=ORIENTED_EDGE('',*,*,#41261,.F.);
#56431=ORIENTED_EDGE('',*,*,#38380,.T.);
#56432=ORIENTED_EDGE('',*,*,#41260,.T.);
#56433=ORIENTED_EDGE('',*,*,#39671,.T.);
#56434=ORIENTED_EDGE('',*,*,#41262,.F.);
#56435=ORIENTED_EDGE('',*,*,#38381,.F.);
#56436=ORIENTED_EDGE('',*,*,#41261,.T.);
#56437=ORIENTED_EDGE('',*,*,#39670,.F.);
#56438=ORIENTED_EDGE('',*,*,#41263,.F.);
#56439=ORIENTED_EDGE('',*,*,#38382,.T.);
#56440=ORIENTED_EDGE('',*,*,#41262,.T.);
#56441=ORIENTED_EDGE('',*,*,#39669,.T.);
#56442=ORIENTED_EDGE('',*,*,#41264,.F.);
#56443=ORIENTED_EDGE('',*,*,#38383,.F.);
#56444=ORIENTED_EDGE('',*,*,#41263,.T.);
#56445=ORIENTED_EDGE('',*,*,#39668,.F.);
#56446=ORIENTED_EDGE('',*,*,#41265,.F.);
#56447=ORIENTED_EDGE('',*,*,#38384,.T.);
#56448=ORIENTED_EDGE('',*,*,#41264,.T.);
#56449=ORIENTED_EDGE('',*,*,#39667,.T.);
#56450=ORIENTED_EDGE('',*,*,#41259,.F.);
#56451=ORIENTED_EDGE('',*,*,#38385,.F.);
#56452=ORIENTED_EDGE('',*,*,#41265,.T.);
#56453=ORIENTED_EDGE('',*,*,#39658,.F.);
#56454=ORIENTED_EDGE('',*,*,#41266,.F.);
#56455=ORIENTED_EDGE('',*,*,#38370,.T.);
#56456=ORIENTED_EDGE('',*,*,#41267,.T.);
#56457=ORIENTED_EDGE('',*,*,#39665,.T.);
#56458=ORIENTED_EDGE('',*,*,#41268,.F.);
#56459=ORIENTED_EDGE('',*,*,#38371,.F.);
#56460=ORIENTED_EDGE('',*,*,#41266,.T.);
#56461=ORIENTED_EDGE('',*,*,#39664,.F.);
#56462=ORIENTED_EDGE('',*,*,#41269,.F.);
#56463=ORIENTED_EDGE('',*,*,#38372,.T.);
#56464=ORIENTED_EDGE('',*,*,#41268,.T.);
#56465=ORIENTED_EDGE('',*,*,#39663,.T.);
#56466=ORIENTED_EDGE('',*,*,#41270,.F.);
#56467=ORIENTED_EDGE('',*,*,#38373,.F.);
#56468=ORIENTED_EDGE('',*,*,#41269,.T.);
#56469=ORIENTED_EDGE('',*,*,#39662,.F.);
#56470=ORIENTED_EDGE('',*,*,#41271,.F.);
#56471=ORIENTED_EDGE('',*,*,#38374,.T.);
#56472=ORIENTED_EDGE('',*,*,#41270,.T.);
#56473=ORIENTED_EDGE('',*,*,#39661,.T.);
#56474=ORIENTED_EDGE('',*,*,#41272,.F.);
#56475=ORIENTED_EDGE('',*,*,#38375,.F.);
#56476=ORIENTED_EDGE('',*,*,#41271,.T.);
#56477=ORIENTED_EDGE('',*,*,#39660,.F.);
#56478=ORIENTED_EDGE('',*,*,#41273,.F.);
#56479=ORIENTED_EDGE('',*,*,#38376,.T.);
#56480=ORIENTED_EDGE('',*,*,#41272,.T.);
#56481=ORIENTED_EDGE('',*,*,#39659,.T.);
#56482=ORIENTED_EDGE('',*,*,#41267,.F.);
#56483=ORIENTED_EDGE('',*,*,#38377,.F.);
#56484=ORIENTED_EDGE('',*,*,#41273,.T.);
#56485=ORIENTED_EDGE('',*,*,#41274,.F.);
#56486=ORIENTED_EDGE('',*,*,#39633,.F.);
#56487=ORIENTED_EDGE('',*,*,#41275,.F.);
#56488=ORIENTED_EDGE('',*,*,#39632,.T.);
#56489=ORIENTED_EDGE('',*,*,#41276,.T.);
#56490=ORIENTED_EDGE('',*,*,#41275,.T.);
#56491=ORIENTED_EDGE('',*,*,#39650,.F.);
#56492=ORIENTED_EDGE('',*,*,#41277,.F.);
#56493=ORIENTED_EDGE('',*,*,#38362,.T.);
#56494=ORIENTED_EDGE('',*,*,#41278,.T.);
#56495=ORIENTED_EDGE('',*,*,#39657,.T.);
#56496=ORIENTED_EDGE('',*,*,#41279,.F.);
#56497=ORIENTED_EDGE('',*,*,#38363,.F.);
#56498=ORIENTED_EDGE('',*,*,#41277,.T.);
#56499=ORIENTED_EDGE('',*,*,#39656,.F.);
#56500=ORIENTED_EDGE('',*,*,#41280,.F.);
#56501=ORIENTED_EDGE('',*,*,#38364,.T.);
#56502=ORIENTED_EDGE('',*,*,#41279,.T.);
#56503=ORIENTED_EDGE('',*,*,#39655,.T.);
#56504=ORIENTED_EDGE('',*,*,#41281,.F.);
#56505=ORIENTED_EDGE('',*,*,#38365,.F.);
#56506=ORIENTED_EDGE('',*,*,#41280,.T.);
#56507=ORIENTED_EDGE('',*,*,#39654,.F.);
#56508=ORIENTED_EDGE('',*,*,#41282,.F.);
#56509=ORIENTED_EDGE('',*,*,#38366,.T.);
#56510=ORIENTED_EDGE('',*,*,#41281,.T.);
#56511=ORIENTED_EDGE('',*,*,#39653,.T.);
#56512=ORIENTED_EDGE('',*,*,#41283,.F.);
#56513=ORIENTED_EDGE('',*,*,#38367,.F.);
#56514=ORIENTED_EDGE('',*,*,#41282,.T.);
#56515=ORIENTED_EDGE('',*,*,#39652,.F.);
#56516=ORIENTED_EDGE('',*,*,#41284,.F.);
#56517=ORIENTED_EDGE('',*,*,#38368,.T.);
#56518=ORIENTED_EDGE('',*,*,#41283,.T.);
#56519=ORIENTED_EDGE('',*,*,#39651,.T.);
#56520=ORIENTED_EDGE('',*,*,#41278,.F.);
#56521=ORIENTED_EDGE('',*,*,#38369,.F.);
#56522=ORIENTED_EDGE('',*,*,#41284,.T.);
#56523=ORIENTED_EDGE('',*,*,#39642,.F.);
#56524=ORIENTED_EDGE('',*,*,#41285,.F.);
#56525=ORIENTED_EDGE('',*,*,#38354,.T.);
#56526=ORIENTED_EDGE('',*,*,#41286,.T.);
#56527=ORIENTED_EDGE('',*,*,#39649,.T.);
#56528=ORIENTED_EDGE('',*,*,#41287,.F.);
#56529=ORIENTED_EDGE('',*,*,#38355,.F.);
#56530=ORIENTED_EDGE('',*,*,#41285,.T.);
#56531=ORIENTED_EDGE('',*,*,#39648,.F.);
#56532=ORIENTED_EDGE('',*,*,#41288,.F.);
#56533=ORIENTED_EDGE('',*,*,#38356,.T.);
#56534=ORIENTED_EDGE('',*,*,#41287,.T.);
#56535=ORIENTED_EDGE('',*,*,#39647,.T.);
#56536=ORIENTED_EDGE('',*,*,#41289,.F.);
#56537=ORIENTED_EDGE('',*,*,#38357,.F.);
#56538=ORIENTED_EDGE('',*,*,#41288,.T.);
#56539=ORIENTED_EDGE('',*,*,#39646,.F.);
#56540=ORIENTED_EDGE('',*,*,#41290,.F.);
#56541=ORIENTED_EDGE('',*,*,#38358,.T.);
#56542=ORIENTED_EDGE('',*,*,#41289,.T.);
#56543=ORIENTED_EDGE('',*,*,#39645,.T.);
#56544=ORIENTED_EDGE('',*,*,#41291,.F.);
#56545=ORIENTED_EDGE('',*,*,#38359,.F.);
#56546=ORIENTED_EDGE('',*,*,#41290,.T.);
#56547=ORIENTED_EDGE('',*,*,#39644,.F.);
#56548=ORIENTED_EDGE('',*,*,#41292,.F.);
#56549=ORIENTED_EDGE('',*,*,#38360,.T.);
#56550=ORIENTED_EDGE('',*,*,#41291,.T.);
#56551=ORIENTED_EDGE('',*,*,#39643,.T.);
#56552=ORIENTED_EDGE('',*,*,#41286,.F.);
#56553=ORIENTED_EDGE('',*,*,#38361,.F.);
#56554=ORIENTED_EDGE('',*,*,#41292,.T.);
#56555=ORIENTED_EDGE('',*,*,#39629,.T.);
#56556=ORIENTED_EDGE('',*,*,#41293,.F.);
#56557=ORIENTED_EDGE('',*,*,#38332,.F.);
#56558=ORIENTED_EDGE('',*,*,#41294,.F.);
#56559=ORIENTED_EDGE('',*,*,#39628,.F.);
#56560=ORIENTED_EDGE('',*,*,#41295,.F.);
#56561=ORIENTED_EDGE('',*,*,#38333,.T.);
#56562=ORIENTED_EDGE('',*,*,#41293,.T.);
#56563=ORIENTED_EDGE('',*,*,#39627,.T.);
#56564=ORIENTED_EDGE('',*,*,#41296,.F.);
#56565=ORIENTED_EDGE('',*,*,#38334,.F.);
#56566=ORIENTED_EDGE('',*,*,#41295,.T.);
#56567=ORIENTED_EDGE('',*,*,#39626,.F.);
#56568=ORIENTED_EDGE('',*,*,#41297,.F.);
#56569=ORIENTED_EDGE('',*,*,#38335,.T.);
#56570=ORIENTED_EDGE('',*,*,#41296,.T.);
#56571=ORIENTED_EDGE('',*,*,#38336,.F.);
#56572=ORIENTED_EDGE('',*,*,#41297,.T.);
#56573=ORIENTED_EDGE('',*,*,#39625,.T.);
#56574=ORIENTED_EDGE('',*,*,#41298,.F.);
#56575=ORIENTED_EDGE('',*,*,#38118,.T.);
#56576=ORIENTED_EDGE('',*,*,#41299,.T.);
#56577=ORIENTED_EDGE('',*,*,#39418,.F.);
#56578=ORIENTED_EDGE('',*,*,#41300,.F.);
#56579=ORIENTED_EDGE('',*,*,#39425,.T.);
#56580=ORIENTED_EDGE('',*,*,#41301,.F.);
#56581=ORIENTED_EDGE('',*,*,#38119,.F.);
#56582=ORIENTED_EDGE('',*,*,#41300,.T.);
#56583=ORIENTED_EDGE('',*,*,#39424,.F.);
#56584=ORIENTED_EDGE('',*,*,#41302,.F.);
#56585=ORIENTED_EDGE('',*,*,#38120,.T.);
#56586=ORIENTED_EDGE('',*,*,#41301,.T.);
#56587=ORIENTED_EDGE('',*,*,#39423,.T.);
#56588=ORIENTED_EDGE('',*,*,#41303,.F.);
#56589=ORIENTED_EDGE('',*,*,#38121,.F.);
#56590=ORIENTED_EDGE('',*,*,#41302,.T.);
#56591=ORIENTED_EDGE('',*,*,#39422,.F.);
#56592=ORIENTED_EDGE('',*,*,#41304,.F.);
#56593=ORIENTED_EDGE('',*,*,#38114,.T.);
#56594=ORIENTED_EDGE('',*,*,#41303,.T.);
#56595=ORIENTED_EDGE('',*,*,#39478,.T.);
#56596=ORIENTED_EDGE('',*,*,#41305,.F.);
#56597=ORIENTED_EDGE('',*,*,#38111,.F.);
#56598=ORIENTED_EDGE('',*,*,#41306,.F.);
#56599=ORIENTED_EDGE('',*,*,#39477,.F.);
#56600=ORIENTED_EDGE('',*,*,#41307,.F.);
#56601=ORIENTED_EDGE('',*,*,#38112,.T.);
#56602=ORIENTED_EDGE('',*,*,#41305,.T.);
#56603=ORIENTED_EDGE('',*,*,#39476,.T.);
#56604=ORIENTED_EDGE('',*,*,#41308,.F.);
#56605=ORIENTED_EDGE('',*,*,#38113,.F.);
#56606=ORIENTED_EDGE('',*,*,#41307,.T.);
#56607=ORIENTED_EDGE('',*,*,#39475,.F.);
#56608=ORIENTED_EDGE('',*,*,#41309,.F.);
#56609=ORIENTED_EDGE('',*,*,#38104,.T.);
#56610=ORIENTED_EDGE('',*,*,#41308,.T.);
#56611=ORIENTED_EDGE('',*,*,#38109,.F.);
#56612=ORIENTED_EDGE('',*,*,#41310,.T.);
#56613=ORIENTED_EDGE('',*,*,#39480,.F.);
#56614=ORIENTED_EDGE('',*,*,#41311,.F.);
#56615=ORIENTED_EDGE('',*,*,#38330,.F.);
#56616=ORIENTED_EDGE('',*,*,#41312,.F.);
#56617=ORIENTED_EDGE('',*,*,#39623,.F.);
#56618=ORIENTED_EDGE('',*,*,#41313,.F.);
#56619=ORIENTED_EDGE('',*,*,#39631,.F.);
#56620=ORIENTED_EDGE('',*,*,#41274,.T.);
#56621=ORIENTED_EDGE('',*,*,#41276,.F.);
#56622=ORIENTED_EDGE('',*,*,#39634,.F.);
#56623=ORIENTED_EDGE('',*,*,#41314,.F.);
#56624=ORIENTED_EDGE('',*,*,#38338,.F.);
#56625=ORIENTED_EDGE('',*,*,#41315,.F.);
#56626=ORIENTED_EDGE('',*,*,#38346,.F.);
#56627=ORIENTED_EDGE('',*,*,#41316,.F.);
#56628=ORIENTED_EDGE('',*,*,#39752,.F.);
#56629=ORIENTED_EDGE('',*,*,#41317,.F.);
#56630=ORIENTED_EDGE('',*,*,#38110,.T.);
#56631=ORIENTED_EDGE('',*,*,#41311,.T.);
#56632=ORIENTED_EDGE('',*,*,#39479,.T.);
#56633=ORIENTED_EDGE('',*,*,#41306,.T.);
#56634=ORIENTED_EDGE('',*,*,#38331,.T.);
#56635=ORIENTED_EDGE('',*,*,#41313,.T.);
#56636=ORIENTED_EDGE('',*,*,#39630,.T.);
#56637=ORIENTED_EDGE('',*,*,#41294,.T.);
#56638=ORIENTED_EDGE('',*,*,#39624,.T.);
#56639=ORIENTED_EDGE('',*,*,#41312,.T.);
#56640=ORIENTED_EDGE('',*,*,#38337,.T.);
#56641=ORIENTED_EDGE('',*,*,#41298,.T.);
#56642=ORIENTED_EDGE('',*,*,#39635,.T.);
#56643=ORIENTED_EDGE('',*,*,#41315,.T.);
#56644=ORIENTED_EDGE('',*,*,#38345,.T.);
#56645=ORIENTED_EDGE('',*,*,#41235,.T.);
#56646=ORIENTED_EDGE('',*,*,#38339,.T.);
#56647=ORIENTED_EDGE('',*,*,#41314,.T.);
#56648=ORIENTED_EDGE('',*,*,#39641,.T.);
#56649=ORIENTED_EDGE('',*,*,#41231,.T.);
#56650=ORIENTED_EDGE('',*,*,#38347,.T.);
#56651=ORIENTED_EDGE('',*,*,#41317,.T.);
#56652=ORIENTED_EDGE('',*,*,#39751,.T.);
#56653=ORIENTED_EDGE('',*,*,#41179,.T.);
#56654=ORIENTED_EDGE('',*,*,#39753,.T.);
#56655=ORIENTED_EDGE('',*,*,#41316,.T.);
#56656=ORIENTED_EDGE('',*,*,#38353,.T.);
#56657=ORIENTED_EDGE('',*,*,#41183,.T.);
#56658=ORIENTED_EDGE('',*,*,#39490,.T.);
#56659=ORIENTED_EDGE('',*,*,#41140,.T.);
#56660=ORIENTED_EDGE('',*,*,#38181,.T.);
#56661=ORIENTED_EDGE('',*,*,#41145,.T.);
#56662=ORIENTED_EDGE('',*,*,#37974,.F.);
#56663=ORIENTED_EDGE('',*,*,#41318,.T.);
#56664=ORIENTED_EDGE('',*,*,#40435,.F.);
#56665=ORIENTED_EDGE('',*,*,#41141,.F.);
#56666=ORIENTED_EDGE('',*,*,#38544,.T.);
#56667=ORIENTED_EDGE('',*,*,#41319,.T.);
#56668=ORIENTED_EDGE('',*,*,#39794,.F.);
#56669=ORIENTED_EDGE('',*,*,#41320,.F.);
#56670=ORIENTED_EDGE('',*,*,#39798,.F.);
#56671=ORIENTED_EDGE('',*,*,#41321,.F.);
#56672=ORIENTED_EDGE('',*,*,#38540,.T.);
#56673=ORIENTED_EDGE('',*,*,#41322,.T.);
#56674=ORIENTED_EDGE('',*,*,#39801,.T.);
#56675=ORIENTED_EDGE('',*,*,#41323,.F.);
#56676=ORIENTED_EDGE('',*,*,#38545,.F.);
#56677=ORIENTED_EDGE('',*,*,#41320,.T.);
#56678=ORIENTED_EDGE('',*,*,#39799,.T.);
#56679=ORIENTED_EDGE('',*,*,#41322,.F.);
#56680=ORIENTED_EDGE('',*,*,#38547,.F.);
#56681=ORIENTED_EDGE('',*,*,#41324,.T.);
#56682=ORIENTED_EDGE('',*,*,#39800,.F.);
#56683=ORIENTED_EDGE('',*,*,#41324,.F.);
#56684=ORIENTED_EDGE('',*,*,#38546,.T.);
#56685=ORIENTED_EDGE('',*,*,#41323,.T.);
#56686=ORIENTED_EDGE('',*,*,#39845,.F.);
#56687=ORIENTED_EDGE('',*,*,#41325,.F.);
#56688=ORIENTED_EDGE('',*,*,#38532,.T.);
#56689=ORIENTED_EDGE('',*,*,#41326,.T.);
#56690=ORIENTED_EDGE('',*,*,#39846,.T.);
#56691=ORIENTED_EDGE('',*,*,#41326,.F.);
#56692=ORIENTED_EDGE('',*,*,#38539,.F.);
#56693=ORIENTED_EDGE('',*,*,#41327,.T.);
#56694=ORIENTED_EDGE('',*,*,#38538,.T.);
#56695=ORIENTED_EDGE('',*,*,#41328,.T.);
#56696=ORIENTED_EDGE('',*,*,#39847,.F.);
#56697=ORIENTED_EDGE('',*,*,#41327,.F.);
#56698=ORIENTED_EDGE('',*,*,#38528,.T.);
#56699=ORIENTED_EDGE('',*,*,#41329,.T.);
#56700=ORIENTED_EDGE('',*,*,#39826,.F.);
#56701=ORIENTED_EDGE('',*,*,#41330,.F.);
#56702=ORIENTED_EDGE('',*,*,#39830,.F.);
#56703=ORIENTED_EDGE('',*,*,#41331,.F.);
#56704=ORIENTED_EDGE('',*,*,#38524,.T.);
#56705=ORIENTED_EDGE('',*,*,#41332,.T.);
#56706=ORIENTED_EDGE('',*,*,#39833,.T.);
#56707=ORIENTED_EDGE('',*,*,#41333,.F.);
#56708=ORIENTED_EDGE('',*,*,#38529,.F.);
#56709=ORIENTED_EDGE('',*,*,#41330,.T.);
#56710=ORIENTED_EDGE('',*,*,#39831,.T.);
#56711=ORIENTED_EDGE('',*,*,#41332,.F.);
#56712=ORIENTED_EDGE('',*,*,#38531,.F.);
#56713=ORIENTED_EDGE('',*,*,#41334,.T.);
#56714=ORIENTED_EDGE('',*,*,#39832,.F.);
#56715=ORIENTED_EDGE('',*,*,#41334,.F.);
#56716=ORIENTED_EDGE('',*,*,#38530,.T.);
#56717=ORIENTED_EDGE('',*,*,#41333,.T.);
#56718=ORIENTED_EDGE('',*,*,#38520,.T.);
#56719=ORIENTED_EDGE('',*,*,#41335,.T.);
#56720=ORIENTED_EDGE('',*,*,#39818,.F.);
#56721=ORIENTED_EDGE('',*,*,#41336,.F.);
#56722=ORIENTED_EDGE('',*,*,#39822,.F.);
#56723=ORIENTED_EDGE('',*,*,#41337,.F.);
#56724=ORIENTED_EDGE('',*,*,#38516,.T.);
#56725=ORIENTED_EDGE('',*,*,#41338,.T.);
#56726=ORIENTED_EDGE('',*,*,#39825,.T.);
#56727=ORIENTED_EDGE('',*,*,#41339,.F.);
#56728=ORIENTED_EDGE('',*,*,#38521,.F.);
#56729=ORIENTED_EDGE('',*,*,#41336,.T.);
#56730=ORIENTED_EDGE('',*,*,#39823,.T.);
#56731=ORIENTED_EDGE('',*,*,#41338,.F.);
#56732=ORIENTED_EDGE('',*,*,#38523,.F.);
#56733=ORIENTED_EDGE('',*,*,#41340,.T.);
#56734=ORIENTED_EDGE('',*,*,#39824,.F.);
#56735=ORIENTED_EDGE('',*,*,#41340,.F.);
#56736=ORIENTED_EDGE('',*,*,#38522,.T.);
#56737=ORIENTED_EDGE('',*,*,#41339,.T.);
#56738=ORIENTED_EDGE('',*,*,#38512,.T.);
#56739=ORIENTED_EDGE('',*,*,#41341,.T.);
#56740=ORIENTED_EDGE('',*,*,#39810,.F.);
#56741=ORIENTED_EDGE('',*,*,#41342,.F.);
#56742=ORIENTED_EDGE('',*,*,#39814,.F.);
#56743=ORIENTED_EDGE('',*,*,#41343,.F.);
#56744=ORIENTED_EDGE('',*,*,#38508,.T.);
#56745=ORIENTED_EDGE('',*,*,#41344,.T.);
#56746=ORIENTED_EDGE('',*,*,#39817,.T.);
#56747=ORIENTED_EDGE('',*,*,#41345,.F.);
#56748=ORIENTED_EDGE('',*,*,#38513,.F.);
#56749=ORIENTED_EDGE('',*,*,#41342,.T.);
#56750=ORIENTED_EDGE('',*,*,#39815,.T.);
#56751=ORIENTED_EDGE('',*,*,#41344,.F.);
#56752=ORIENTED_EDGE('',*,*,#38515,.F.);
#56753=ORIENTED_EDGE('',*,*,#41346,.T.);
#56754=ORIENTED_EDGE('',*,*,#39816,.F.);
#56755=ORIENTED_EDGE('',*,*,#41346,.F.);
#56756=ORIENTED_EDGE('',*,*,#38514,.T.);
#56757=ORIENTED_EDGE('',*,*,#41345,.T.);
#56758=ORIENTED_EDGE('',*,*,#38496,.T.);
#56759=ORIENTED_EDGE('',*,*,#41347,.T.);
#56760=ORIENTED_EDGE('',*,*,#39802,.F.);
#56761=ORIENTED_EDGE('',*,*,#41348,.F.);
#56762=ORIENTED_EDGE('',*,*,#39806,.F.);
#56763=ORIENTED_EDGE('',*,*,#41349,.F.);
#56764=ORIENTED_EDGE('',*,*,#38492,.T.);
#56765=ORIENTED_EDGE('',*,*,#41350,.T.);
#56766=ORIENTED_EDGE('',*,*,#39809,.T.);
#56767=ORIENTED_EDGE('',*,*,#41351,.F.);
#56768=ORIENTED_EDGE('',*,*,#38497,.F.);
#56769=ORIENTED_EDGE('',*,*,#41348,.T.);
#56770=ORIENTED_EDGE('',*,*,#39807,.T.);
#56771=ORIENTED_EDGE('',*,*,#41350,.F.);
#56772=ORIENTED_EDGE('',*,*,#38499,.F.);
#56773=ORIENTED_EDGE('',*,*,#41352,.T.);
#56774=ORIENTED_EDGE('',*,*,#39808,.F.);
#56775=ORIENTED_EDGE('',*,*,#41352,.F.);
#56776=ORIENTED_EDGE('',*,*,#38498,.T.);
#56777=ORIENTED_EDGE('',*,*,#41351,.T.);
#56778=ORIENTED_EDGE('',*,*,#38504,.T.);
#56779=ORIENTED_EDGE('',*,*,#41353,.T.);
#56780=ORIENTED_EDGE('',*,*,#39786,.F.);
#56781=ORIENTED_EDGE('',*,*,#41354,.F.);
#56782=ORIENTED_EDGE('',*,*,#39790,.F.);
#56783=ORIENTED_EDGE('',*,*,#41355,.F.);
#56784=ORIENTED_EDGE('',*,*,#38500,.T.);
#56785=ORIENTED_EDGE('',*,*,#41356,.T.);
#56786=ORIENTED_EDGE('',*,*,#39793,.T.);
#56787=ORIENTED_EDGE('',*,*,#41357,.F.);
#56788=ORIENTED_EDGE('',*,*,#38505,.F.);
#56789=ORIENTED_EDGE('',*,*,#41354,.T.);
#56790=ORIENTED_EDGE('',*,*,#39791,.T.);
#56791=ORIENTED_EDGE('',*,*,#41356,.F.);
#56792=ORIENTED_EDGE('',*,*,#38507,.F.);
#56793=ORIENTED_EDGE('',*,*,#41358,.T.);
#56794=ORIENTED_EDGE('',*,*,#39792,.F.);
#56795=ORIENTED_EDGE('',*,*,#41358,.F.);
#56796=ORIENTED_EDGE('',*,*,#38506,.T.);
#56797=ORIENTED_EDGE('',*,*,#41357,.T.);
#56798=ORIENTED_EDGE('',*,*,#39395,.F.);
#56799=ORIENTED_EDGE('',*,*,#41156,.F.);
#56800=ORIENTED_EDGE('',*,*,#38322,.T.);
#56801=ORIENTED_EDGE('',*,*,#41359,.T.);
#56802=ORIENTED_EDGE('',*,*,#39396,.T.);
#56803=ORIENTED_EDGE('',*,*,#41359,.F.);
#56804=ORIENTED_EDGE('',*,*,#38329,.F.);
#56805=ORIENTED_EDGE('',*,*,#41360,.T.);
#56806=ORIENTED_EDGE('',*,*,#39397,.F.);
#56807=ORIENTED_EDGE('',*,*,#41360,.F.);
#56808=ORIENTED_EDGE('',*,*,#38328,.T.);
#56809=ORIENTED_EDGE('',*,*,#41161,.T.);
#56810=ORIENTED_EDGE('',*,*,#39967,.T.);
#56811=ORIENTED_EDGE('',*,*,#41361,.F.);
#56812=ORIENTED_EDGE('',*,*,#38668,.F.);
#56813=ORIENTED_EDGE('',*,*,#41362,.T.);
#56814=ORIENTED_EDGE('',*,*,#39968,.F.);
#56815=ORIENTED_EDGE('',*,*,#41362,.F.);
#56816=ORIENTED_EDGE('',*,*,#38675,.T.);
#56817=ORIENTED_EDGE('',*,*,#41363,.T.);
#56818=ORIENTED_EDGE('',*,*,#39969,.T.);
#56819=ORIENTED_EDGE('',*,*,#41363,.F.);
#56820=ORIENTED_EDGE('',*,*,#38674,.F.);
#56821=ORIENTED_EDGE('',*,*,#41364,.T.);
#56822=ORIENTED_EDGE('',*,*,#39970,.F.);
#56823=ORIENTED_EDGE('',*,*,#41364,.F.);
#56824=ORIENTED_EDGE('',*,*,#38673,.T.);
#56825=ORIENTED_EDGE('',*,*,#41365,.T.);
#56826=ORIENTED_EDGE('',*,*,#39971,.T.);
#56827=ORIENTED_EDGE('',*,*,#41365,.F.);
#56828=ORIENTED_EDGE('',*,*,#38672,.F.);
#56829=ORIENTED_EDGE('',*,*,#41366,.T.);
#56830=ORIENTED_EDGE('',*,*,#39972,.F.);
#56831=ORIENTED_EDGE('',*,*,#41366,.F.);
#56832=ORIENTED_EDGE('',*,*,#38671,.T.);
#56833=ORIENTED_EDGE('',*,*,#41367,.T.);
#56834=ORIENTED_EDGE('',*,*,#39973,.T.);
#56835=ORIENTED_EDGE('',*,*,#41367,.F.);
#56836=ORIENTED_EDGE('',*,*,#38670,.F.);
#56837=ORIENTED_EDGE('',*,*,#41368,.T.);
#56838=ORIENTED_EDGE('',*,*,#39974,.F.);
#56839=ORIENTED_EDGE('',*,*,#41368,.F.);
#56840=ORIENTED_EDGE('',*,*,#38669,.T.);
#56841=ORIENTED_EDGE('',*,*,#41361,.T.);
#56842=ORIENTED_EDGE('',*,*,#39959,.T.);
#56843=ORIENTED_EDGE('',*,*,#41369,.F.);
#56844=ORIENTED_EDGE('',*,*,#38660,.F.);
#56845=ORIENTED_EDGE('',*,*,#41370,.T.);
#56846=ORIENTED_EDGE('',*,*,#39960,.F.);
#56847=ORIENTED_EDGE('',*,*,#41370,.F.);
#56848=ORIENTED_EDGE('',*,*,#38667,.T.);
#56849=ORIENTED_EDGE('',*,*,#41371,.T.);
#56850=ORIENTED_EDGE('',*,*,#39961,.T.);
#56851=ORIENTED_EDGE('',*,*,#41371,.F.);
#56852=ORIENTED_EDGE('',*,*,#38666,.F.);
#56853=ORIENTED_EDGE('',*,*,#41372,.T.);
#56854=ORIENTED_EDGE('',*,*,#39962,.F.);
#56855=ORIENTED_EDGE('',*,*,#41372,.F.);
#56856=ORIENTED_EDGE('',*,*,#38665,.T.);
#56857=ORIENTED_EDGE('',*,*,#41373,.T.);
#56858=ORIENTED_EDGE('',*,*,#39963,.T.);
#56859=ORIENTED_EDGE('',*,*,#41373,.F.);
#56860=ORIENTED_EDGE('',*,*,#38664,.F.);
#56861=ORIENTED_EDGE('',*,*,#41374,.T.);
#56862=ORIENTED_EDGE('',*,*,#39964,.F.);
#56863=ORIENTED_EDGE('',*,*,#41374,.F.);
#56864=ORIENTED_EDGE('',*,*,#38663,.T.);
#56865=ORIENTED_EDGE('',*,*,#41375,.T.);
#56866=ORIENTED_EDGE('',*,*,#39965,.T.);
#56867=ORIENTED_EDGE('',*,*,#41375,.F.);
#56868=ORIENTED_EDGE('',*,*,#38662,.F.);
#56869=ORIENTED_EDGE('',*,*,#41376,.T.);
#56870=ORIENTED_EDGE('',*,*,#39966,.F.);
#56871=ORIENTED_EDGE('',*,*,#41376,.F.);
#56872=ORIENTED_EDGE('',*,*,#38661,.T.);
#56873=ORIENTED_EDGE('',*,*,#41369,.T.);
#56874=ORIENTED_EDGE('',*,*,#39979,.F.);
#56875=ORIENTED_EDGE('',*,*,#41377,.T.);
#56876=ORIENTED_EDGE('',*,*,#38570,.T.);
#56877=ORIENTED_EDGE('',*,*,#41378,.T.);
#56878=ORIENTED_EDGE('',*,*,#39980,.T.);
#56879=ORIENTED_EDGE('',*,*,#41378,.F.);
#56880=ORIENTED_EDGE('',*,*,#38569,.F.);
#56881=ORIENTED_EDGE('',*,*,#41379,.T.);
#56882=ORIENTED_EDGE('',*,*,#39981,.F.);
#56883=ORIENTED_EDGE('',*,*,#41379,.F.);
#56884=ORIENTED_EDGE('',*,*,#38568,.T.);
#56885=ORIENTED_EDGE('',*,*,#41380,.T.);
#56886=ORIENTED_EDGE('',*,*,#39982,.T.);
#56887=ORIENTED_EDGE('',*,*,#41380,.F.);
#56888=ORIENTED_EDGE('',*,*,#38567,.F.);
#56889=ORIENTED_EDGE('',*,*,#41381,.T.);
#56890=ORIENTED_EDGE('',*,*,#38566,.T.);
#56891=ORIENTED_EDGE('',*,*,#41382,.T.);
#56892=ORIENTED_EDGE('',*,*,#39975,.F.);
#56893=ORIENTED_EDGE('',*,*,#41381,.F.);
#56894=ORIENTED_EDGE('',*,*,#39951,.T.);
#56895=ORIENTED_EDGE('',*,*,#41383,.F.);
#56896=ORIENTED_EDGE('',*,*,#38652,.F.);
#56897=ORIENTED_EDGE('',*,*,#41384,.T.);
#56898=ORIENTED_EDGE('',*,*,#39952,.F.);
#56899=ORIENTED_EDGE('',*,*,#41384,.F.);
#56900=ORIENTED_EDGE('',*,*,#38659,.T.);
#56901=ORIENTED_EDGE('',*,*,#41385,.T.);
#56902=ORIENTED_EDGE('',*,*,#39953,.T.);
#56903=ORIENTED_EDGE('',*,*,#41385,.F.);
#56904=ORIENTED_EDGE('',*,*,#38658,.F.);
#56905=ORIENTED_EDGE('',*,*,#41386,.T.);
#56906=ORIENTED_EDGE('',*,*,#39954,.F.);
#56907=ORIENTED_EDGE('',*,*,#41386,.F.);
#56908=ORIENTED_EDGE('',*,*,#38657,.T.);
#56909=ORIENTED_EDGE('',*,*,#41387,.T.);
#56910=ORIENTED_EDGE('',*,*,#39955,.T.);
#56911=ORIENTED_EDGE('',*,*,#41387,.F.);
#56912=ORIENTED_EDGE('',*,*,#38656,.F.);
#56913=ORIENTED_EDGE('',*,*,#41388,.T.);
#56914=ORIENTED_EDGE('',*,*,#39956,.F.);
#56915=ORIENTED_EDGE('',*,*,#41388,.F.);
#56916=ORIENTED_EDGE('',*,*,#38655,.T.);
#56917=ORIENTED_EDGE('',*,*,#41389,.T.);
#56918=ORIENTED_EDGE('',*,*,#39957,.T.);
#56919=ORIENTED_EDGE('',*,*,#41389,.F.);
#56920=ORIENTED_EDGE('',*,*,#38654,.F.);
#56921=ORIENTED_EDGE('',*,*,#41390,.T.);
#56922=ORIENTED_EDGE('',*,*,#39958,.F.);
#56923=ORIENTED_EDGE('',*,*,#41390,.F.);
#56924=ORIENTED_EDGE('',*,*,#38653,.T.);
#56925=ORIENTED_EDGE('',*,*,#41383,.T.);
#56926=ORIENTED_EDGE('',*,*,#39943,.T.);
#56927=ORIENTED_EDGE('',*,*,#41391,.F.);
#56928=ORIENTED_EDGE('',*,*,#38644,.F.);
#56929=ORIENTED_EDGE('',*,*,#41392,.T.);
#56930=ORIENTED_EDGE('',*,*,#39944,.F.);
#56931=ORIENTED_EDGE('',*,*,#41392,.F.);
#56932=ORIENTED_EDGE('',*,*,#38651,.T.);
#56933=ORIENTED_EDGE('',*,*,#41393,.T.);
#56934=ORIENTED_EDGE('',*,*,#39945,.T.);
#56935=ORIENTED_EDGE('',*,*,#41393,.F.);
#56936=ORIENTED_EDGE('',*,*,#38650,.F.);
#56937=ORIENTED_EDGE('',*,*,#41394,.T.);
#56938=ORIENTED_EDGE('',*,*,#39946,.F.);
#56939=ORIENTED_EDGE('',*,*,#41394,.F.);
#56940=ORIENTED_EDGE('',*,*,#38649,.T.);
#56941=ORIENTED_EDGE('',*,*,#41395,.T.);
#56942=ORIENTED_EDGE('',*,*,#39947,.T.);
#56943=ORIENTED_EDGE('',*,*,#41395,.F.);
#56944=ORIENTED_EDGE('',*,*,#38648,.F.);
#56945=ORIENTED_EDGE('',*,*,#41396,.T.);
#56946=ORIENTED_EDGE('',*,*,#39948,.F.);
#56947=ORIENTED_EDGE('',*,*,#41396,.F.);
#56948=ORIENTED_EDGE('',*,*,#38647,.T.);
#56949=ORIENTED_EDGE('',*,*,#41397,.T.);
#56950=ORIENTED_EDGE('',*,*,#39949,.T.);
#56951=ORIENTED_EDGE('',*,*,#41397,.F.);
#56952=ORIENTED_EDGE('',*,*,#38646,.F.);
#56953=ORIENTED_EDGE('',*,*,#41398,.T.);
#56954=ORIENTED_EDGE('',*,*,#39950,.F.);
#56955=ORIENTED_EDGE('',*,*,#41398,.F.);
#56956=ORIENTED_EDGE('',*,*,#38645,.T.);
#56957=ORIENTED_EDGE('',*,*,#41391,.T.);
#56958=ORIENTED_EDGE('',*,*,#39935,.T.);
#56959=ORIENTED_EDGE('',*,*,#41399,.F.);
#56960=ORIENTED_EDGE('',*,*,#38636,.F.);
#56961=ORIENTED_EDGE('',*,*,#41400,.T.);
#56962=ORIENTED_EDGE('',*,*,#39936,.F.);
#56963=ORIENTED_EDGE('',*,*,#41400,.F.);
#56964=ORIENTED_EDGE('',*,*,#38643,.T.);
#56965=ORIENTED_EDGE('',*,*,#41401,.T.);
#56966=ORIENTED_EDGE('',*,*,#39937,.T.);
#56967=ORIENTED_EDGE('',*,*,#41401,.F.);
#56968=ORIENTED_EDGE('',*,*,#38642,.F.);
#56969=ORIENTED_EDGE('',*,*,#41402,.T.);
#56970=ORIENTED_EDGE('',*,*,#39938,.F.);
#56971=ORIENTED_EDGE('',*,*,#41402,.F.);
#56972=ORIENTED_EDGE('',*,*,#38641,.T.);
#56973=ORIENTED_EDGE('',*,*,#41403,.T.);
#56974=ORIENTED_EDGE('',*,*,#39939,.T.);
#56975=ORIENTED_EDGE('',*,*,#41403,.F.);
#56976=ORIENTED_EDGE('',*,*,#38640,.F.);
#56977=ORIENTED_EDGE('',*,*,#41404,.T.);
#56978=ORIENTED_EDGE('',*,*,#39940,.F.);
#56979=ORIENTED_EDGE('',*,*,#41404,.F.);
#56980=ORIENTED_EDGE('',*,*,#38639,.T.);
#56981=ORIENTED_EDGE('',*,*,#41405,.T.);
#56982=ORIENTED_EDGE('',*,*,#39941,.T.);
#56983=ORIENTED_EDGE('',*,*,#41405,.F.);
#56984=ORIENTED_EDGE('',*,*,#38638,.F.);
#56985=ORIENTED_EDGE('',*,*,#41406,.T.);
#56986=ORIENTED_EDGE('',*,*,#39942,.F.);
#56987=ORIENTED_EDGE('',*,*,#41406,.F.);
#56988=ORIENTED_EDGE('',*,*,#38637,.T.);
#56989=ORIENTED_EDGE('',*,*,#41399,.T.);
#56990=ORIENTED_EDGE('',*,*,#39403,.F.);
#56991=ORIENTED_EDGE('',*,*,#41208,.F.);
#56992=ORIENTED_EDGE('',*,*,#38133,.T.);
#56993=ORIENTED_EDGE('',*,*,#41407,.T.);
#56994=ORIENTED_EDGE('',*,*,#39404,.T.);
#56995=ORIENTED_EDGE('',*,*,#41407,.F.);
#56996=ORIENTED_EDGE('',*,*,#38132,.F.);
#56997=ORIENTED_EDGE('',*,*,#41408,.T.);
#56998=ORIENTED_EDGE('',*,*,#39405,.F.);
#56999=ORIENTED_EDGE('',*,*,#41408,.F.);
#57000=ORIENTED_EDGE('',*,*,#38131,.T.);
#57001=ORIENTED_EDGE('',*,*,#41213,.T.);
#57002=ORIENTED_EDGE('',*,*,#39927,.T.);
#57003=ORIENTED_EDGE('',*,*,#41409,.F.);
#57004=ORIENTED_EDGE('',*,*,#38628,.F.);
#57005=ORIENTED_EDGE('',*,*,#41410,.T.);
#57006=ORIENTED_EDGE('',*,*,#39928,.F.);
#57007=ORIENTED_EDGE('',*,*,#41410,.F.);
#57008=ORIENTED_EDGE('',*,*,#38635,.T.);
#57009=ORIENTED_EDGE('',*,*,#41411,.T.);
#57010=ORIENTED_EDGE('',*,*,#39929,.T.);
#57011=ORIENTED_EDGE('',*,*,#41411,.F.);
#57012=ORIENTED_EDGE('',*,*,#38634,.F.);
#57013=ORIENTED_EDGE('',*,*,#41412,.T.);
#57014=ORIENTED_EDGE('',*,*,#39930,.F.);
#57015=ORIENTED_EDGE('',*,*,#41412,.F.);
#57016=ORIENTED_EDGE('',*,*,#38633,.T.);
#57017=ORIENTED_EDGE('',*,*,#41413,.T.);
#57018=ORIENTED_EDGE('',*,*,#39931,.T.);
#57019=ORIENTED_EDGE('',*,*,#41413,.F.);
#57020=ORIENTED_EDGE('',*,*,#38632,.F.);
#57021=ORIENTED_EDGE('',*,*,#41414,.T.);
#57022=ORIENTED_EDGE('',*,*,#39932,.F.);
#57023=ORIENTED_EDGE('',*,*,#41414,.F.);
#57024=ORIENTED_EDGE('',*,*,#38631,.T.);
#57025=ORIENTED_EDGE('',*,*,#41415,.T.);
#57026=ORIENTED_EDGE('',*,*,#39933,.T.);
#57027=ORIENTED_EDGE('',*,*,#41415,.F.);
#57028=ORIENTED_EDGE('',*,*,#38630,.F.);
#57029=ORIENTED_EDGE('',*,*,#41416,.T.);
#57030=ORIENTED_EDGE('',*,*,#39934,.F.);
#57031=ORIENTED_EDGE('',*,*,#41416,.F.);
#57032=ORIENTED_EDGE('',*,*,#38629,.T.);
#57033=ORIENTED_EDGE('',*,*,#41409,.T.);
#57034=ORIENTED_EDGE('',*,*,#39919,.T.);
#57035=ORIENTED_EDGE('',*,*,#41417,.F.);
#57036=ORIENTED_EDGE('',*,*,#38620,.F.);
#57037=ORIENTED_EDGE('',*,*,#41418,.T.);
#57038=ORIENTED_EDGE('',*,*,#39920,.F.);
#57039=ORIENTED_EDGE('',*,*,#41418,.F.);
#57040=ORIENTED_EDGE('',*,*,#38627,.T.);
#57041=ORIENTED_EDGE('',*,*,#41419,.T.);
#57042=ORIENTED_EDGE('',*,*,#39921,.T.);
#57043=ORIENTED_EDGE('',*,*,#41419,.F.);
#57044=ORIENTED_EDGE('',*,*,#38626,.F.);
#57045=ORIENTED_EDGE('',*,*,#41420,.T.);
#57046=ORIENTED_EDGE('',*,*,#39922,.F.);
#57047=ORIENTED_EDGE('',*,*,#41420,.F.);
#57048=ORIENTED_EDGE('',*,*,#38625,.T.);
#57049=ORIENTED_EDGE('',*,*,#41421,.T.);
#57050=ORIENTED_EDGE('',*,*,#39923,.T.);
#57051=ORIENTED_EDGE('',*,*,#41421,.F.);
#57052=ORIENTED_EDGE('',*,*,#38624,.F.);
#57053=ORIENTED_EDGE('',*,*,#41422,.T.);
#57054=ORIENTED_EDGE('',*,*,#39924,.F.);
#57055=ORIENTED_EDGE('',*,*,#41422,.F.);
#57056=ORIENTED_EDGE('',*,*,#38623,.T.);
#57057=ORIENTED_EDGE('',*,*,#41423,.T.);
#57058=ORIENTED_EDGE('',*,*,#39925,.T.);
#57059=ORIENTED_EDGE('',*,*,#41423,.F.);
#57060=ORIENTED_EDGE('',*,*,#38622,.F.);
#57061=ORIENTED_EDGE('',*,*,#41424,.T.);
#57062=ORIENTED_EDGE('',*,*,#39926,.F.);
#57063=ORIENTED_EDGE('',*,*,#41424,.F.);
#57064=ORIENTED_EDGE('',*,*,#38621,.T.);
#57065=ORIENTED_EDGE('',*,*,#41417,.T.);
#57066=ORIENTED_EDGE('',*,*,#39865,.F.);
#57067=ORIENTED_EDGE('',*,*,#41425,.T.);
#57068=ORIENTED_EDGE('',*,*,#38562,.T.);
#57069=ORIENTED_EDGE('',*,*,#41426,.T.);
#57070=ORIENTED_EDGE('',*,*,#39866,.T.);
#57071=ORIENTED_EDGE('',*,*,#41426,.F.);
#57072=ORIENTED_EDGE('',*,*,#38561,.F.);
#57073=ORIENTED_EDGE('',*,*,#41427,.T.);
#57074=ORIENTED_EDGE('',*,*,#39867,.F.);
#57075=ORIENTED_EDGE('',*,*,#41427,.F.);
#57076=ORIENTED_EDGE('',*,*,#38560,.T.);
#57077=ORIENTED_EDGE('',*,*,#41428,.T.);
#57078=ORIENTED_EDGE('',*,*,#39868,.T.);
#57079=ORIENTED_EDGE('',*,*,#41428,.F.);
#57080=ORIENTED_EDGE('',*,*,#38559,.F.);
#57081=ORIENTED_EDGE('',*,*,#41429,.T.);
#57082=ORIENTED_EDGE('',*,*,#38558,.T.);
#57083=ORIENTED_EDGE('',*,*,#41430,.T.);
#57084=ORIENTED_EDGE('',*,*,#39869,.F.);
#57085=ORIENTED_EDGE('',*,*,#41429,.F.);
#57086=ORIENTED_EDGE('',*,*,#39911,.T.);
#57087=ORIENTED_EDGE('',*,*,#41431,.F.);
#57088=ORIENTED_EDGE('',*,*,#38612,.F.);
#57089=ORIENTED_EDGE('',*,*,#41432,.T.);
#57090=ORIENTED_EDGE('',*,*,#39912,.F.);
#57091=ORIENTED_EDGE('',*,*,#41432,.F.);
#57092=ORIENTED_EDGE('',*,*,#38619,.T.);
#57093=ORIENTED_EDGE('',*,*,#41433,.T.);
#57094=ORIENTED_EDGE('',*,*,#39913,.T.);
#57095=ORIENTED_EDGE('',*,*,#41433,.F.);
#57096=ORIENTED_EDGE('',*,*,#38618,.F.);
#57097=ORIENTED_EDGE('',*,*,#41434,.T.);
#57098=ORIENTED_EDGE('',*,*,#39914,.F.);
#57099=ORIENTED_EDGE('',*,*,#41434,.F.);
#57100=ORIENTED_EDGE('',*,*,#38617,.T.);
#57101=ORIENTED_EDGE('',*,*,#41435,.T.);
#57102=ORIENTED_EDGE('',*,*,#39915,.T.);
#57103=ORIENTED_EDGE('',*,*,#41435,.F.);
#57104=ORIENTED_EDGE('',*,*,#38616,.F.);
#57105=ORIENTED_EDGE('',*,*,#41436,.T.);
#57106=ORIENTED_EDGE('',*,*,#39916,.F.);
#57107=ORIENTED_EDGE('',*,*,#41436,.F.);
#57108=ORIENTED_EDGE('',*,*,#38615,.T.);
#57109=ORIENTED_EDGE('',*,*,#41437,.T.);
#57110=ORIENTED_EDGE('',*,*,#39917,.T.);
#57111=ORIENTED_EDGE('',*,*,#41437,.F.);
#57112=ORIENTED_EDGE('',*,*,#38614,.F.);
#57113=ORIENTED_EDGE('',*,*,#41438,.T.);
#57114=ORIENTED_EDGE('',*,*,#39918,.F.);
#57115=ORIENTED_EDGE('',*,*,#41438,.F.);
#57116=ORIENTED_EDGE('',*,*,#38613,.T.);
#57117=ORIENTED_EDGE('',*,*,#41431,.T.);
#57118=ORIENTED_EDGE('',*,*,#39903,.T.);
#57119=ORIENTED_EDGE('',*,*,#41439,.F.);
#57120=ORIENTED_EDGE('',*,*,#38604,.F.);
#57121=ORIENTED_EDGE('',*,*,#41440,.T.);
#57122=ORIENTED_EDGE('',*,*,#39904,.F.);
#57123=ORIENTED_EDGE('',*,*,#41440,.F.);
#57124=ORIENTED_EDGE('',*,*,#38611,.T.);
#57125=ORIENTED_EDGE('',*,*,#41441,.T.);
#57126=ORIENTED_EDGE('',*,*,#39905,.T.);
#57127=ORIENTED_EDGE('',*,*,#41441,.F.);
#57128=ORIENTED_EDGE('',*,*,#38610,.F.);
#57129=ORIENTED_EDGE('',*,*,#41442,.T.);
#57130=ORIENTED_EDGE('',*,*,#39906,.F.);
#57131=ORIENTED_EDGE('',*,*,#41442,.F.);
#57132=ORIENTED_EDGE('',*,*,#38609,.T.);
#57133=ORIENTED_EDGE('',*,*,#41443,.T.);
#57134=ORIENTED_EDGE('',*,*,#39907,.T.);
#57135=ORIENTED_EDGE('',*,*,#41443,.F.);
#57136=ORIENTED_EDGE('',*,*,#38608,.F.);
#57137=ORIENTED_EDGE('',*,*,#41444,.T.);
#57138=ORIENTED_EDGE('',*,*,#39908,.F.);
#57139=ORIENTED_EDGE('',*,*,#41444,.F.);
#57140=ORIENTED_EDGE('',*,*,#38607,.T.);
#57141=ORIENTED_EDGE('',*,*,#41445,.T.);
#57142=ORIENTED_EDGE('',*,*,#39909,.T.);
#57143=ORIENTED_EDGE('',*,*,#41445,.F.);
#57144=ORIENTED_EDGE('',*,*,#38606,.F.);
#57145=ORIENTED_EDGE('',*,*,#41446,.T.);
#57146=ORIENTED_EDGE('',*,*,#39910,.F.);
#57147=ORIENTED_EDGE('',*,*,#41446,.F.);
#57148=ORIENTED_EDGE('',*,*,#38605,.T.);
#57149=ORIENTED_EDGE('',*,*,#41439,.T.);
#57150=ORIENTED_EDGE('',*,*,#39411,.F.);
#57151=ORIENTED_EDGE('',*,*,#41252,.F.);
#57152=ORIENTED_EDGE('',*,*,#38125,.T.);
#57153=ORIENTED_EDGE('',*,*,#41447,.T.);
#57154=ORIENTED_EDGE('',*,*,#39412,.T.);
#57155=ORIENTED_EDGE('',*,*,#41447,.F.);
#57156=ORIENTED_EDGE('',*,*,#38124,.F.);
#57157=ORIENTED_EDGE('',*,*,#41448,.T.);
#57158=ORIENTED_EDGE('',*,*,#39413,.F.);
#57159=ORIENTED_EDGE('',*,*,#41448,.F.);
#57160=ORIENTED_EDGE('',*,*,#38123,.T.);
#57161=ORIENTED_EDGE('',*,*,#41257,.T.);
#57162=ORIENTED_EDGE('',*,*,#39895,.T.);
#57163=ORIENTED_EDGE('',*,*,#41449,.F.);
#57164=ORIENTED_EDGE('',*,*,#38596,.F.);
#57165=ORIENTED_EDGE('',*,*,#41450,.T.);
#57166=ORIENTED_EDGE('',*,*,#39896,.F.);
#57167=ORIENTED_EDGE('',*,*,#41450,.F.);
#57168=ORIENTED_EDGE('',*,*,#38603,.T.);
#57169=ORIENTED_EDGE('',*,*,#41451,.T.);
#57170=ORIENTED_EDGE('',*,*,#39897,.T.);
#57171=ORIENTED_EDGE('',*,*,#41451,.F.);
#57172=ORIENTED_EDGE('',*,*,#38602,.F.);
#57173=ORIENTED_EDGE('',*,*,#41452,.T.);
#57174=ORIENTED_EDGE('',*,*,#39898,.F.);
#57175=ORIENTED_EDGE('',*,*,#41452,.F.);
#57176=ORIENTED_EDGE('',*,*,#38601,.T.);
#57177=ORIENTED_EDGE('',*,*,#41453,.T.);
#57178=ORIENTED_EDGE('',*,*,#39899,.T.);
#57179=ORIENTED_EDGE('',*,*,#41453,.F.);
#57180=ORIENTED_EDGE('',*,*,#38600,.F.);
#57181=ORIENTED_EDGE('',*,*,#41454,.T.);
#57182=ORIENTED_EDGE('',*,*,#39900,.F.);
#57183=ORIENTED_EDGE('',*,*,#41454,.F.);
#57184=ORIENTED_EDGE('',*,*,#38599,.T.);
#57185=ORIENTED_EDGE('',*,*,#41455,.T.);
#57186=ORIENTED_EDGE('',*,*,#39901,.T.);
#57187=ORIENTED_EDGE('',*,*,#41455,.F.);
#57188=ORIENTED_EDGE('',*,*,#38598,.F.);
#57189=ORIENTED_EDGE('',*,*,#41456,.T.);
#57190=ORIENTED_EDGE('',*,*,#39902,.F.);
#57191=ORIENTED_EDGE('',*,*,#41456,.F.);
#57192=ORIENTED_EDGE('',*,*,#38597,.T.);
#57193=ORIENTED_EDGE('',*,*,#41449,.T.);
#57194=ORIENTED_EDGE('',*,*,#39887,.T.);
#57195=ORIENTED_EDGE('',*,*,#41457,.F.);
#57196=ORIENTED_EDGE('',*,*,#38588,.F.);
#57197=ORIENTED_EDGE('',*,*,#41458,.T.);
#57198=ORIENTED_EDGE('',*,*,#39888,.F.);
#57199=ORIENTED_EDGE('',*,*,#41458,.F.);
#57200=ORIENTED_EDGE('',*,*,#38595,.T.);
#57201=ORIENTED_EDGE('',*,*,#41459,.T.);
#57202=ORIENTED_EDGE('',*,*,#39889,.T.);
#57203=ORIENTED_EDGE('',*,*,#41459,.F.);
#57204=ORIENTED_EDGE('',*,*,#38594,.F.);
#57205=ORIENTED_EDGE('',*,*,#41460,.T.);
#57206=ORIENTED_EDGE('',*,*,#39890,.F.);
#57207=ORIENTED_EDGE('',*,*,#41460,.F.);
#57208=ORIENTED_EDGE('',*,*,#38593,.T.);
#57209=ORIENTED_EDGE('',*,*,#41461,.T.);
#57210=ORIENTED_EDGE('',*,*,#39891,.T.);
#57211=ORIENTED_EDGE('',*,*,#41461,.F.);
#57212=ORIENTED_EDGE('',*,*,#38592,.F.);
#57213=ORIENTED_EDGE('',*,*,#41462,.T.);
#57214=ORIENTED_EDGE('',*,*,#39892,.F.);
#57215=ORIENTED_EDGE('',*,*,#41462,.F.);
#57216=ORIENTED_EDGE('',*,*,#38591,.T.);
#57217=ORIENTED_EDGE('',*,*,#41463,.T.);
#57218=ORIENTED_EDGE('',*,*,#39893,.T.);
#57219=ORIENTED_EDGE('',*,*,#41463,.F.);
#57220=ORIENTED_EDGE('',*,*,#38590,.F.);
#57221=ORIENTED_EDGE('',*,*,#41464,.T.);
#57222=ORIENTED_EDGE('',*,*,#39894,.F.);
#57223=ORIENTED_EDGE('',*,*,#41464,.F.);
#57224=ORIENTED_EDGE('',*,*,#38589,.T.);
#57225=ORIENTED_EDGE('',*,*,#41457,.T.);
#57226=ORIENTED_EDGE('',*,*,#41465,.T.);
#57227=ORIENTED_EDGE('',*,*,#41466,.T.);
#57228=ORIENTED_EDGE('',*,*,#39861,.T.);
#57229=ORIENTED_EDGE('',*,*,#39862,.F.);
#57230=ORIENTED_EDGE('',*,*,#41466,.F.);
#57231=ORIENTED_EDGE('',*,*,#41467,.F.);
#57232=ORIENTED_EDGE('',*,*,#39879,.T.);
#57233=ORIENTED_EDGE('',*,*,#41468,.F.);
#57234=ORIENTED_EDGE('',*,*,#38580,.F.);
#57235=ORIENTED_EDGE('',*,*,#41469,.T.);
#57236=ORIENTED_EDGE('',*,*,#39880,.F.);
#57237=ORIENTED_EDGE('',*,*,#41469,.F.);
#57238=ORIENTED_EDGE('',*,*,#38587,.T.);
#57239=ORIENTED_EDGE('',*,*,#41470,.T.);
#57240=ORIENTED_EDGE('',*,*,#39881,.T.);
#57241=ORIENTED_EDGE('',*,*,#41470,.F.);
#57242=ORIENTED_EDGE('',*,*,#38586,.F.);
#57243=ORIENTED_EDGE('',*,*,#41471,.T.);
#57244=ORIENTED_EDGE('',*,*,#39882,.F.);
#57245=ORIENTED_EDGE('',*,*,#41471,.F.);
#57246=ORIENTED_EDGE('',*,*,#38585,.T.);
#57247=ORIENTED_EDGE('',*,*,#41472,.T.);
#57248=ORIENTED_EDGE('',*,*,#39883,.T.);
#57249=ORIENTED_EDGE('',*,*,#41472,.F.);
#57250=ORIENTED_EDGE('',*,*,#38584,.F.);
#57251=ORIENTED_EDGE('',*,*,#41473,.T.);
#57252=ORIENTED_EDGE('',*,*,#39884,.F.);
#57253=ORIENTED_EDGE('',*,*,#41473,.F.);
#57254=ORIENTED_EDGE('',*,*,#38583,.T.);
#57255=ORIENTED_EDGE('',*,*,#41474,.T.);
#57256=ORIENTED_EDGE('',*,*,#39885,.T.);
#57257=ORIENTED_EDGE('',*,*,#41474,.F.);
#57258=ORIENTED_EDGE('',*,*,#38582,.F.);
#57259=ORIENTED_EDGE('',*,*,#41475,.T.);
#57260=ORIENTED_EDGE('',*,*,#39886,.F.);
#57261=ORIENTED_EDGE('',*,*,#41475,.F.);
#57262=ORIENTED_EDGE('',*,*,#38581,.T.);
#57263=ORIENTED_EDGE('',*,*,#41468,.T.);
#57264=ORIENTED_EDGE('',*,*,#39871,.T.);
#57265=ORIENTED_EDGE('',*,*,#41476,.F.);
#57266=ORIENTED_EDGE('',*,*,#38572,.F.);
#57267=ORIENTED_EDGE('',*,*,#41477,.T.);
#57268=ORIENTED_EDGE('',*,*,#39872,.F.);
#57269=ORIENTED_EDGE('',*,*,#41477,.F.);
#57270=ORIENTED_EDGE('',*,*,#38579,.T.);
#57271=ORIENTED_EDGE('',*,*,#41478,.T.);
#57272=ORIENTED_EDGE('',*,*,#39873,.T.);
#57273=ORIENTED_EDGE('',*,*,#41478,.F.);
#57274=ORIENTED_EDGE('',*,*,#38578,.F.);
#57275=ORIENTED_EDGE('',*,*,#41479,.T.);
#57276=ORIENTED_EDGE('',*,*,#39874,.F.);
#57277=ORIENTED_EDGE('',*,*,#41479,.F.);
#57278=ORIENTED_EDGE('',*,*,#38577,.T.);
#57279=ORIENTED_EDGE('',*,*,#41480,.T.);
#57280=ORIENTED_EDGE('',*,*,#39875,.T.);
#57281=ORIENTED_EDGE('',*,*,#41480,.F.);
#57282=ORIENTED_EDGE('',*,*,#38576,.F.);
#57283=ORIENTED_EDGE('',*,*,#41481,.T.);
#57284=ORIENTED_EDGE('',*,*,#39876,.F.);
#57285=ORIENTED_EDGE('',*,*,#41481,.F.);
#57286=ORIENTED_EDGE('',*,*,#38575,.T.);
#57287=ORIENTED_EDGE('',*,*,#41482,.T.);
#57288=ORIENTED_EDGE('',*,*,#39877,.T.);
#57289=ORIENTED_EDGE('',*,*,#41482,.F.);
#57290=ORIENTED_EDGE('',*,*,#38574,.F.);
#57291=ORIENTED_EDGE('',*,*,#41483,.T.);
#57292=ORIENTED_EDGE('',*,*,#39878,.F.);
#57293=ORIENTED_EDGE('',*,*,#41483,.F.);
#57294=ORIENTED_EDGE('',*,*,#38573,.T.);
#57295=ORIENTED_EDGE('',*,*,#41476,.T.);
#57296=ORIENTED_EDGE('',*,*,#39854,.F.);
#57297=ORIENTED_EDGE('',*,*,#41484,.T.);
#57298=ORIENTED_EDGE('',*,*,#38554,.T.);
#57299=ORIENTED_EDGE('',*,*,#41485,.T.);
#57300=ORIENTED_EDGE('',*,*,#39855,.T.);
#57301=ORIENTED_EDGE('',*,*,#41485,.F.);
#57302=ORIENTED_EDGE('',*,*,#38553,.F.);
#57303=ORIENTED_EDGE('',*,*,#41486,.T.);
#57304=ORIENTED_EDGE('',*,*,#39856,.F.);
#57305=ORIENTED_EDGE('',*,*,#41486,.F.);
#57306=ORIENTED_EDGE('',*,*,#38552,.T.);
#57307=ORIENTED_EDGE('',*,*,#41487,.T.);
#57308=ORIENTED_EDGE('',*,*,#39857,.T.);
#57309=ORIENTED_EDGE('',*,*,#41487,.F.);
#57310=ORIENTED_EDGE('',*,*,#38551,.F.);
#57311=ORIENTED_EDGE('',*,*,#41488,.T.);
#57312=ORIENTED_EDGE('',*,*,#38550,.T.);
#57313=ORIENTED_EDGE('',*,*,#41489,.T.);
#57314=ORIENTED_EDGE('',*,*,#39858,.F.);
#57315=ORIENTED_EDGE('',*,*,#41488,.F.);
#57316=ORIENTED_EDGE('',*,*,#39419,.F.);
#57317=ORIENTED_EDGE('',*,*,#41299,.F.);
#57318=ORIENTED_EDGE('',*,*,#38117,.T.);
#57319=ORIENTED_EDGE('',*,*,#41490,.T.);
#57320=ORIENTED_EDGE('',*,*,#39420,.T.);
#57321=ORIENTED_EDGE('',*,*,#41490,.F.);
#57322=ORIENTED_EDGE('',*,*,#38116,.F.);
#57323=ORIENTED_EDGE('',*,*,#41491,.T.);
#57324=ORIENTED_EDGE('',*,*,#39421,.F.);
#57325=ORIENTED_EDGE('',*,*,#41491,.F.);
#57326=ORIENTED_EDGE('',*,*,#38115,.T.);
#57327=ORIENTED_EDGE('',*,*,#41304,.T.);
#57328=ORIENTED_EDGE('',*,*,#39482,.F.);
#57329=ORIENTED_EDGE('',*,*,#41492,.T.);
#57330=ORIENTED_EDGE('',*,*,#38107,.T.);
#57331=ORIENTED_EDGE('',*,*,#41493,.T.);
#57332=ORIENTED_EDGE('',*,*,#39483,.T.);
#57333=ORIENTED_EDGE('',*,*,#41493,.F.);
#57334=ORIENTED_EDGE('',*,*,#38106,.F.);
#57335=ORIENTED_EDGE('',*,*,#41494,.T.);
#57336=ORIENTED_EDGE('',*,*,#39474,.F.);
#57337=ORIENTED_EDGE('',*,*,#41494,.F.);
#57338=ORIENTED_EDGE('',*,*,#38105,.T.);
#57339=ORIENTED_EDGE('',*,*,#41309,.T.);
#57340=ORIENTED_EDGE('',*,*,#38548,.T.);
#57341=ORIENTED_EDGE('',*,*,#41495,.T.);
#57342=ORIENTED_EDGE('',*,*,#39852,.T.);
#57343=ORIENTED_EDGE('',*,*,#41496,.T.);
#57344=ORIENTED_EDGE('',*,*,#39860,.T.);
#57345=ORIENTED_EDGE('',*,*,#41467,.T.);
#57346=ORIENTED_EDGE('',*,*,#41465,.F.);
#57347=ORIENTED_EDGE('',*,*,#39863,.T.);
#57348=ORIENTED_EDGE('',*,*,#41497,.T.);
#57349=ORIENTED_EDGE('',*,*,#38556,.T.);
#57350=ORIENTED_EDGE('',*,*,#41498,.T.);
#57351=ORIENTED_EDGE('',*,*,#38564,.T.);
#57352=ORIENTED_EDGE('',*,*,#41499,.T.);
#57353=ORIENTED_EDGE('',*,*,#39977,.T.);
#57354=ORIENTED_EDGE('',*,*,#41500,.T.);
#57355=ORIENTED_EDGE('',*,*,#39849,.T.);
#57356=ORIENTED_EDGE('',*,*,#41501,.T.);
#57357=ORIENTED_EDGE('',*,*,#38536,.T.);
#57358=ORIENTED_EDGE('',*,*,#41502,.F.);
#57359=ORIENTED_EDGE('',*,*,#38108,.F.);
#57360=ORIENTED_EDGE('',*,*,#41492,.F.);
#57361=ORIENTED_EDGE('',*,*,#39481,.F.);
#57362=ORIENTED_EDGE('',*,*,#41310,.F.);
#57363=ORIENTED_EDGE('',*,*,#38555,.F.);
#57364=ORIENTED_EDGE('',*,*,#41484,.F.);
#57365=ORIENTED_EDGE('',*,*,#39853,.F.);
#57366=ORIENTED_EDGE('',*,*,#41495,.F.);
#57367=ORIENTED_EDGE('',*,*,#39859,.F.);
#57368=ORIENTED_EDGE('',*,*,#41489,.F.);
#57369=ORIENTED_EDGE('',*,*,#38549,.F.);
#57370=ORIENTED_EDGE('',*,*,#41496,.F.);
#57371=ORIENTED_EDGE('',*,*,#39870,.F.);
#57372=ORIENTED_EDGE('',*,*,#41430,.F.);
#57373=ORIENTED_EDGE('',*,*,#38557,.F.);
#57374=ORIENTED_EDGE('',*,*,#41497,.F.);
#57375=ORIENTED_EDGE('',*,*,#38563,.F.);
#57376=ORIENTED_EDGE('',*,*,#41425,.F.);
#57377=ORIENTED_EDGE('',*,*,#39864,.F.);
#57378=ORIENTED_EDGE('',*,*,#41498,.F.);
#57379=ORIENTED_EDGE('',*,*,#38571,.F.);
#57380=ORIENTED_EDGE('',*,*,#41377,.F.);
#57381=ORIENTED_EDGE('',*,*,#39978,.F.);
#57382=ORIENTED_EDGE('',*,*,#41499,.F.);
#57383=ORIENTED_EDGE('',*,*,#39976,.F.);
#57384=ORIENTED_EDGE('',*,*,#41382,.F.);
#57385=ORIENTED_EDGE('',*,*,#38565,.F.);
#57386=ORIENTED_EDGE('',*,*,#41500,.F.);
#57387=ORIENTED_EDGE('',*,*,#39848,.F.);
#57388=ORIENTED_EDGE('',*,*,#41328,.F.);
#57389=ORIENTED_EDGE('',*,*,#38537,.F.);
#57390=ORIENTED_EDGE('',*,*,#41501,.F.);
#57391=ORIENTED_EDGE('',*,*,#37973,.F.);
#57392=ORIENTED_EDGE('',*,*,#41503,.T.);
#57393=ORIENTED_EDGE('',*,*,#40436,.F.);
#57394=ORIENTED_EDGE('',*,*,#41318,.F.);
#57395=ORIENTED_EDGE('',*,*,#39795,.F.);
#57396=ORIENTED_EDGE('',*,*,#41319,.F.);
#57397=ORIENTED_EDGE('',*,*,#38543,.T.);
#57398=ORIENTED_EDGE('',*,*,#41504,.T.);
#57399=ORIENTED_EDGE('',*,*,#39797,.F.);
#57400=ORIENTED_EDGE('',*,*,#41505,.F.);
#57401=ORIENTED_EDGE('',*,*,#38541,.T.);
#57402=ORIENTED_EDGE('',*,*,#41321,.T.);
#57403=ORIENTED_EDGE('',*,*,#39796,.T.);
#57404=ORIENTED_EDGE('',*,*,#41504,.F.);
#57405=ORIENTED_EDGE('',*,*,#38542,.F.);
#57406=ORIENTED_EDGE('',*,*,#41505,.T.);
#57407=ORIENTED_EDGE('',*,*,#39844,.F.);
#57408=ORIENTED_EDGE('',*,*,#41506,.F.);
#57409=ORIENTED_EDGE('',*,*,#38533,.T.);
#57410=ORIENTED_EDGE('',*,*,#41325,.T.);
#57411=ORIENTED_EDGE('',*,*,#38534,.F.);
#57412=ORIENTED_EDGE('',*,*,#41506,.T.);
#57413=ORIENTED_EDGE('',*,*,#39851,.T.);
#57414=ORIENTED_EDGE('',*,*,#41507,.F.);
#57415=ORIENTED_EDGE('',*,*,#39827,.F.);
#57416=ORIENTED_EDGE('',*,*,#41329,.F.);
#57417=ORIENTED_EDGE('',*,*,#38527,.T.);
#57418=ORIENTED_EDGE('',*,*,#41508,.T.);
#57419=ORIENTED_EDGE('',*,*,#39829,.F.);
#57420=ORIENTED_EDGE('',*,*,#41509,.F.);
#57421=ORIENTED_EDGE('',*,*,#38525,.T.);
#57422=ORIENTED_EDGE('',*,*,#41331,.T.);
#57423=ORIENTED_EDGE('',*,*,#39828,.T.);
#57424=ORIENTED_EDGE('',*,*,#41508,.F.);
#57425=ORIENTED_EDGE('',*,*,#38526,.F.);
#57426=ORIENTED_EDGE('',*,*,#41509,.T.);
#57427=ORIENTED_EDGE('',*,*,#39819,.F.);
#57428=ORIENTED_EDGE('',*,*,#41335,.F.);
#57429=ORIENTED_EDGE('',*,*,#38519,.T.);
#57430=ORIENTED_EDGE('',*,*,#41510,.T.);
#57431=ORIENTED_EDGE('',*,*,#39821,.F.);
#57432=ORIENTED_EDGE('',*,*,#41511,.F.);
#57433=ORIENTED_EDGE('',*,*,#38517,.T.);
#57434=ORIENTED_EDGE('',*,*,#41337,.T.);
#57435=ORIENTED_EDGE('',*,*,#39820,.T.);
#57436=ORIENTED_EDGE('',*,*,#41510,.F.);
#57437=ORIENTED_EDGE('',*,*,#38518,.F.);
#57438=ORIENTED_EDGE('',*,*,#41511,.T.);
#57439=ORIENTED_EDGE('',*,*,#39811,.F.);
#57440=ORIENTED_EDGE('',*,*,#41341,.F.);
#57441=ORIENTED_EDGE('',*,*,#38511,.T.);
#57442=ORIENTED_EDGE('',*,*,#41512,.T.);
#57443=ORIENTED_EDGE('',*,*,#39813,.F.);
#57444=ORIENTED_EDGE('',*,*,#41513,.F.);
#57445=ORIENTED_EDGE('',*,*,#38509,.T.);
#57446=ORIENTED_EDGE('',*,*,#41343,.T.);
#57447=ORIENTED_EDGE('',*,*,#39812,.T.);
#57448=ORIENTED_EDGE('',*,*,#41512,.F.);
#57449=ORIENTED_EDGE('',*,*,#38510,.F.);
#57450=ORIENTED_EDGE('',*,*,#41513,.T.);
#57451=ORIENTED_EDGE('',*,*,#39803,.F.);
#57452=ORIENTED_EDGE('',*,*,#41347,.F.);
#57453=ORIENTED_EDGE('',*,*,#38495,.T.);
#57454=ORIENTED_EDGE('',*,*,#41514,.T.);
#57455=ORIENTED_EDGE('',*,*,#39805,.F.);
#57456=ORIENTED_EDGE('',*,*,#41515,.F.);
#57457=ORIENTED_EDGE('',*,*,#38493,.T.);
#57458=ORIENTED_EDGE('',*,*,#41349,.T.);
#57459=ORIENTED_EDGE('',*,*,#39804,.T.);
#57460=ORIENTED_EDGE('',*,*,#41514,.F.);
#57461=ORIENTED_EDGE('',*,*,#38494,.F.);
#57462=ORIENTED_EDGE('',*,*,#41515,.T.);
#57463=ORIENTED_EDGE('',*,*,#39787,.F.);
#57464=ORIENTED_EDGE('',*,*,#41353,.F.);
#57465=ORIENTED_EDGE('',*,*,#38503,.T.);
#57466=ORIENTED_EDGE('',*,*,#41516,.T.);
#57467=ORIENTED_EDGE('',*,*,#39789,.F.);
#57468=ORIENTED_EDGE('',*,*,#41517,.F.);
#57469=ORIENTED_EDGE('',*,*,#38501,.T.);
#57470=ORIENTED_EDGE('',*,*,#41355,.T.);
#57471=ORIENTED_EDGE('',*,*,#39788,.T.);
#57472=ORIENTED_EDGE('',*,*,#41516,.F.);
#57473=ORIENTED_EDGE('',*,*,#38502,.F.);
#57474=ORIENTED_EDGE('',*,*,#41517,.T.);
#57475=ORIENTED_EDGE('',*,*,#38677,.T.);
#57476=ORIENTED_EDGE('',*,*,#41518,.T.);
#57477=ORIENTED_EDGE('',*,*,#39754,.F.);
#57478=ORIENTED_EDGE('',*,*,#41519,.F.);
#57479=ORIENTED_EDGE('',*,*,#39761,.T.);
#57480=ORIENTED_EDGE('',*,*,#41520,.F.);
#57481=ORIENTED_EDGE('',*,*,#38678,.F.);
#57482=ORIENTED_EDGE('',*,*,#41519,.T.);
#57483=ORIENTED_EDGE('',*,*,#39760,.F.);
#57484=ORIENTED_EDGE('',*,*,#41521,.F.);
#57485=ORIENTED_EDGE('',*,*,#38679,.T.);
#57486=ORIENTED_EDGE('',*,*,#41520,.T.);
#57487=ORIENTED_EDGE('',*,*,#39759,.T.);
#57488=ORIENTED_EDGE('',*,*,#41522,.F.);
#57489=ORIENTED_EDGE('',*,*,#38680,.F.);
#57490=ORIENTED_EDGE('',*,*,#41521,.T.);
#57491=ORIENTED_EDGE('',*,*,#39758,.F.);
#57492=ORIENTED_EDGE('',*,*,#41523,.F.);
#57493=ORIENTED_EDGE('',*,*,#38681,.T.);
#57494=ORIENTED_EDGE('',*,*,#41522,.T.);
#57495=ORIENTED_EDGE('',*,*,#40098,.F.);
#57496=ORIENTED_EDGE('',*,*,#41524,.F.);
#57497=ORIENTED_EDGE('',*,*,#38804,.T.);
#57498=ORIENTED_EDGE('',*,*,#41525,.T.);
#57499=ORIENTED_EDGE('',*,*,#40105,.T.);
#57500=ORIENTED_EDGE('',*,*,#41526,.F.);
#57501=ORIENTED_EDGE('',*,*,#38805,.F.);
#57502=ORIENTED_EDGE('',*,*,#41524,.T.);
#57503=ORIENTED_EDGE('',*,*,#40104,.F.);
#57504=ORIENTED_EDGE('',*,*,#41527,.F.);
#57505=ORIENTED_EDGE('',*,*,#38806,.T.);
#57506=ORIENTED_EDGE('',*,*,#41526,.T.);
#57507=ORIENTED_EDGE('',*,*,#40103,.T.);
#57508=ORIENTED_EDGE('',*,*,#41528,.F.);
#57509=ORIENTED_EDGE('',*,*,#38807,.F.);
#57510=ORIENTED_EDGE('',*,*,#41527,.T.);
#57511=ORIENTED_EDGE('',*,*,#40102,.F.);
#57512=ORIENTED_EDGE('',*,*,#41529,.F.);
#57513=ORIENTED_EDGE('',*,*,#38808,.T.);
#57514=ORIENTED_EDGE('',*,*,#41528,.T.);
#57515=ORIENTED_EDGE('',*,*,#40101,.T.);
#57516=ORIENTED_EDGE('',*,*,#41530,.F.);
#57517=ORIENTED_EDGE('',*,*,#38809,.F.);
#57518=ORIENTED_EDGE('',*,*,#41529,.T.);
#57519=ORIENTED_EDGE('',*,*,#40100,.F.);
#57520=ORIENTED_EDGE('',*,*,#41531,.F.);
#57521=ORIENTED_EDGE('',*,*,#38810,.T.);
#57522=ORIENTED_EDGE('',*,*,#41530,.T.);
#57523=ORIENTED_EDGE('',*,*,#40099,.T.);
#57524=ORIENTED_EDGE('',*,*,#41525,.F.);
#57525=ORIENTED_EDGE('',*,*,#38811,.F.);
#57526=ORIENTED_EDGE('',*,*,#41531,.T.);
#57527=ORIENTED_EDGE('',*,*,#40090,.F.);
#57528=ORIENTED_EDGE('',*,*,#41532,.F.);
#57529=ORIENTED_EDGE('',*,*,#38796,.T.);
#57530=ORIENTED_EDGE('',*,*,#41533,.T.);
#57531=ORIENTED_EDGE('',*,*,#40097,.T.);
#57532=ORIENTED_EDGE('',*,*,#41534,.F.);
#57533=ORIENTED_EDGE('',*,*,#38797,.F.);
#57534=ORIENTED_EDGE('',*,*,#41532,.T.);
#57535=ORIENTED_EDGE('',*,*,#40096,.F.);
#57536=ORIENTED_EDGE('',*,*,#41535,.F.);
#57537=ORIENTED_EDGE('',*,*,#38798,.T.);
#57538=ORIENTED_EDGE('',*,*,#41534,.T.);
#57539=ORIENTED_EDGE('',*,*,#40095,.T.);
#57540=ORIENTED_EDGE('',*,*,#41536,.F.);
#57541=ORIENTED_EDGE('',*,*,#38799,.F.);
#57542=ORIENTED_EDGE('',*,*,#41535,.T.);
#57543=ORIENTED_EDGE('',*,*,#40094,.F.);
#57544=ORIENTED_EDGE('',*,*,#41537,.F.);
#57545=ORIENTED_EDGE('',*,*,#38800,.T.);
#57546=ORIENTED_EDGE('',*,*,#41536,.T.);
#57547=ORIENTED_EDGE('',*,*,#40093,.T.);
#57548=ORIENTED_EDGE('',*,*,#41538,.F.);
#57549=ORIENTED_EDGE('',*,*,#38801,.F.);
#57550=ORIENTED_EDGE('',*,*,#41537,.T.);
#57551=ORIENTED_EDGE('',*,*,#40092,.F.);
#57552=ORIENTED_EDGE('',*,*,#41539,.F.);
#57553=ORIENTED_EDGE('',*,*,#38802,.T.);
#57554=ORIENTED_EDGE('',*,*,#41538,.T.);
#57555=ORIENTED_EDGE('',*,*,#40091,.T.);
#57556=ORIENTED_EDGE('',*,*,#41533,.F.);
#57557=ORIENTED_EDGE('',*,*,#38803,.F.);
#57558=ORIENTED_EDGE('',*,*,#41539,.T.);
#57559=ORIENTED_EDGE('',*,*,#40110,.T.);
#57560=ORIENTED_EDGE('',*,*,#41540,.F.);
#57561=ORIENTED_EDGE('',*,*,#38702,.F.);
#57562=ORIENTED_EDGE('',*,*,#41541,.F.);
#57563=ORIENTED_EDGE('',*,*,#40109,.F.);
#57564=ORIENTED_EDGE('',*,*,#41542,.F.);
#57565=ORIENTED_EDGE('',*,*,#38703,.T.);
#57566=ORIENTED_EDGE('',*,*,#41540,.T.);
#57567=ORIENTED_EDGE('',*,*,#40108,.T.);
#57568=ORIENTED_EDGE('',*,*,#41543,.F.);
#57569=ORIENTED_EDGE('',*,*,#38704,.F.);
#57570=ORIENTED_EDGE('',*,*,#41542,.T.);
#57571=ORIENTED_EDGE('',*,*,#40107,.F.);
#57572=ORIENTED_EDGE('',*,*,#41544,.F.);
#57573=ORIENTED_EDGE('',*,*,#38705,.T.);
#57574=ORIENTED_EDGE('',*,*,#41543,.T.);
#57575=ORIENTED_EDGE('',*,*,#38706,.F.);
#57576=ORIENTED_EDGE('',*,*,#41544,.T.);
#57577=ORIENTED_EDGE('',*,*,#40106,.T.);
#57578=ORIENTED_EDGE('',*,*,#41545,.F.);
#57579=ORIENTED_EDGE('',*,*,#40082,.F.);
#57580=ORIENTED_EDGE('',*,*,#41546,.F.);
#57581=ORIENTED_EDGE('',*,*,#38788,.T.);
#57582=ORIENTED_EDGE('',*,*,#41547,.T.);
#57583=ORIENTED_EDGE('',*,*,#40089,.T.);
#57584=ORIENTED_EDGE('',*,*,#41548,.F.);
#57585=ORIENTED_EDGE('',*,*,#38789,.F.);
#57586=ORIENTED_EDGE('',*,*,#41546,.T.);
#57587=ORIENTED_EDGE('',*,*,#40088,.F.);
#57588=ORIENTED_EDGE('',*,*,#41549,.F.);
#57589=ORIENTED_EDGE('',*,*,#38790,.T.);
#57590=ORIENTED_EDGE('',*,*,#41548,.T.);
#57591=ORIENTED_EDGE('',*,*,#40087,.T.);
#57592=ORIENTED_EDGE('',*,*,#41550,.F.);
#57593=ORIENTED_EDGE('',*,*,#38791,.F.);
#57594=ORIENTED_EDGE('',*,*,#41549,.T.);
#57595=ORIENTED_EDGE('',*,*,#40086,.F.);
#57596=ORIENTED_EDGE('',*,*,#41551,.F.);
#57597=ORIENTED_EDGE('',*,*,#38792,.T.);
#57598=ORIENTED_EDGE('',*,*,#41550,.T.);
#57599=ORIENTED_EDGE('',*,*,#40085,.T.);
#57600=ORIENTED_EDGE('',*,*,#41552,.F.);
#57601=ORIENTED_EDGE('',*,*,#38793,.F.);
#57602=ORIENTED_EDGE('',*,*,#41551,.T.);
#57603=ORIENTED_EDGE('',*,*,#40084,.F.);
#57604=ORIENTED_EDGE('',*,*,#41553,.F.);
#57605=ORIENTED_EDGE('',*,*,#38794,.T.);
#57606=ORIENTED_EDGE('',*,*,#41552,.T.);
#57607=ORIENTED_EDGE('',*,*,#40083,.T.);
#57608=ORIENTED_EDGE('',*,*,#41547,.F.);
#57609=ORIENTED_EDGE('',*,*,#38795,.F.);
#57610=ORIENTED_EDGE('',*,*,#41553,.T.);
#57611=ORIENTED_EDGE('',*,*,#40074,.F.);
#57612=ORIENTED_EDGE('',*,*,#41554,.F.);
#57613=ORIENTED_EDGE('',*,*,#38780,.T.);
#57614=ORIENTED_EDGE('',*,*,#41555,.T.);
#57615=ORIENTED_EDGE('',*,*,#40081,.T.);
#57616=ORIENTED_EDGE('',*,*,#41556,.F.);
#57617=ORIENTED_EDGE('',*,*,#38781,.F.);
#57618=ORIENTED_EDGE('',*,*,#41554,.T.);
#57619=ORIENTED_EDGE('',*,*,#40080,.F.);
#57620=ORIENTED_EDGE('',*,*,#41557,.F.);
#57621=ORIENTED_EDGE('',*,*,#38782,.T.);
#57622=ORIENTED_EDGE('',*,*,#41556,.T.);
#57623=ORIENTED_EDGE('',*,*,#40079,.T.);
#57624=ORIENTED_EDGE('',*,*,#41558,.F.);
#57625=ORIENTED_EDGE('',*,*,#38783,.F.);
#57626=ORIENTED_EDGE('',*,*,#41557,.T.);
#57627=ORIENTED_EDGE('',*,*,#40078,.F.);
#57628=ORIENTED_EDGE('',*,*,#41559,.F.);
#57629=ORIENTED_EDGE('',*,*,#38784,.T.);
#57630=ORIENTED_EDGE('',*,*,#41558,.T.);
#57631=ORIENTED_EDGE('',*,*,#40077,.T.);
#57632=ORIENTED_EDGE('',*,*,#41560,.F.);
#57633=ORIENTED_EDGE('',*,*,#38785,.F.);
#57634=ORIENTED_EDGE('',*,*,#41559,.T.);
#57635=ORIENTED_EDGE('',*,*,#40076,.F.);
#57636=ORIENTED_EDGE('',*,*,#41561,.F.);
#57637=ORIENTED_EDGE('',*,*,#38786,.T.);
#57638=ORIENTED_EDGE('',*,*,#41560,.T.);
#57639=ORIENTED_EDGE('',*,*,#40075,.T.);
#57640=ORIENTED_EDGE('',*,*,#41555,.F.);
#57641=ORIENTED_EDGE('',*,*,#38787,.F.);
#57642=ORIENTED_EDGE('',*,*,#41561,.T.);
#57643=ORIENTED_EDGE('',*,*,#40066,.F.);
#57644=ORIENTED_EDGE('',*,*,#41562,.F.);
#57645=ORIENTED_EDGE('',*,*,#38772,.T.);
#57646=ORIENTED_EDGE('',*,*,#41563,.T.);
#57647=ORIENTED_EDGE('',*,*,#40073,.T.);
#57648=ORIENTED_EDGE('',*,*,#41564,.F.);
#57649=ORIENTED_EDGE('',*,*,#38773,.F.);
#57650=ORIENTED_EDGE('',*,*,#41562,.T.);
#57651=ORIENTED_EDGE('',*,*,#40072,.F.);
#57652=ORIENTED_EDGE('',*,*,#41565,.F.);
#57653=ORIENTED_EDGE('',*,*,#38774,.T.);
#57654=ORIENTED_EDGE('',*,*,#41564,.T.);
#57655=ORIENTED_EDGE('',*,*,#40071,.T.);
#57656=ORIENTED_EDGE('',*,*,#41566,.F.);
#57657=ORIENTED_EDGE('',*,*,#38775,.F.);
#57658=ORIENTED_EDGE('',*,*,#41565,.T.);
#57659=ORIENTED_EDGE('',*,*,#40070,.F.);
#57660=ORIENTED_EDGE('',*,*,#41567,.F.);
#57661=ORIENTED_EDGE('',*,*,#38776,.T.);
#57662=ORIENTED_EDGE('',*,*,#41566,.T.);
#57663=ORIENTED_EDGE('',*,*,#40069,.T.);
#57664=ORIENTED_EDGE('',*,*,#41568,.F.);
#57665=ORIENTED_EDGE('',*,*,#38777,.F.);
#57666=ORIENTED_EDGE('',*,*,#41567,.T.);
#57667=ORIENTED_EDGE('',*,*,#40068,.F.);
#57668=ORIENTED_EDGE('',*,*,#41569,.F.);
#57669=ORIENTED_EDGE('',*,*,#38778,.T.);
#57670=ORIENTED_EDGE('',*,*,#41568,.T.);
#57671=ORIENTED_EDGE('',*,*,#40067,.T.);
#57672=ORIENTED_EDGE('',*,*,#41563,.F.);
#57673=ORIENTED_EDGE('',*,*,#38779,.F.);
#57674=ORIENTED_EDGE('',*,*,#41569,.T.);
#57675=ORIENTED_EDGE('',*,*,#38488,.T.);
#57676=ORIENTED_EDGE('',*,*,#41570,.T.);
#57677=ORIENTED_EDGE('',*,*,#39762,.F.);
#57678=ORIENTED_EDGE('',*,*,#41571,.F.);
#57679=ORIENTED_EDGE('',*,*,#39769,.T.);
#57680=ORIENTED_EDGE('',*,*,#41572,.F.);
#57681=ORIENTED_EDGE('',*,*,#38489,.F.);
#57682=ORIENTED_EDGE('',*,*,#41571,.T.);
#57683=ORIENTED_EDGE('',*,*,#39768,.F.);
#57684=ORIENTED_EDGE('',*,*,#41573,.F.);
#57685=ORIENTED_EDGE('',*,*,#38490,.T.);
#57686=ORIENTED_EDGE('',*,*,#41572,.T.);
#57687=ORIENTED_EDGE('',*,*,#39767,.T.);
#57688=ORIENTED_EDGE('',*,*,#41574,.F.);
#57689=ORIENTED_EDGE('',*,*,#38491,.F.);
#57690=ORIENTED_EDGE('',*,*,#41573,.T.);
#57691=ORIENTED_EDGE('',*,*,#39766,.F.);
#57692=ORIENTED_EDGE('',*,*,#41575,.F.);
#57693=ORIENTED_EDGE('',*,*,#38484,.T.);
#57694=ORIENTED_EDGE('',*,*,#41574,.T.);
#57695=ORIENTED_EDGE('',*,*,#40058,.F.);
#57696=ORIENTED_EDGE('',*,*,#41576,.F.);
#57697=ORIENTED_EDGE('',*,*,#38764,.T.);
#57698=ORIENTED_EDGE('',*,*,#41577,.T.);
#57699=ORIENTED_EDGE('',*,*,#40065,.T.);
#57700=ORIENTED_EDGE('',*,*,#41578,.F.);
#57701=ORIENTED_EDGE('',*,*,#38765,.F.);
#57702=ORIENTED_EDGE('',*,*,#41576,.T.);
#57703=ORIENTED_EDGE('',*,*,#40064,.F.);
#57704=ORIENTED_EDGE('',*,*,#41579,.F.);
#57705=ORIENTED_EDGE('',*,*,#38766,.T.);
#57706=ORIENTED_EDGE('',*,*,#41578,.T.);
#57707=ORIENTED_EDGE('',*,*,#40063,.T.);
#57708=ORIENTED_EDGE('',*,*,#41580,.F.);
#57709=ORIENTED_EDGE('',*,*,#38767,.F.);
#57710=ORIENTED_EDGE('',*,*,#41579,.T.);
#57711=ORIENTED_EDGE('',*,*,#40062,.F.);
#57712=ORIENTED_EDGE('',*,*,#41581,.F.);
#57713=ORIENTED_EDGE('',*,*,#38768,.T.);
#57714=ORIENTED_EDGE('',*,*,#41580,.T.);
#57715=ORIENTED_EDGE('',*,*,#40061,.T.);
#57716=ORIENTED_EDGE('',*,*,#41582,.F.);
#57717=ORIENTED_EDGE('',*,*,#38769,.F.);
#57718=ORIENTED_EDGE('',*,*,#41581,.T.);
#57719=ORIENTED_EDGE('',*,*,#40060,.F.);
#57720=ORIENTED_EDGE('',*,*,#41583,.F.);
#57721=ORIENTED_EDGE('',*,*,#38770,.T.);
#57722=ORIENTED_EDGE('',*,*,#41582,.T.);
#57723=ORIENTED_EDGE('',*,*,#40059,.T.);
#57724=ORIENTED_EDGE('',*,*,#41577,.F.);
#57725=ORIENTED_EDGE('',*,*,#38771,.F.);
#57726=ORIENTED_EDGE('',*,*,#41583,.T.);
#57727=ORIENTED_EDGE('',*,*,#40050,.F.);
#57728=ORIENTED_EDGE('',*,*,#41584,.F.);
#57729=ORIENTED_EDGE('',*,*,#38756,.T.);
#57730=ORIENTED_EDGE('',*,*,#41585,.T.);
#57731=ORIENTED_EDGE('',*,*,#40057,.T.);
#57732=ORIENTED_EDGE('',*,*,#41586,.F.);
#57733=ORIENTED_EDGE('',*,*,#38757,.F.);
#57734=ORIENTED_EDGE('',*,*,#41584,.T.);
#57735=ORIENTED_EDGE('',*,*,#40056,.F.);
#57736=ORIENTED_EDGE('',*,*,#41587,.F.);
#57737=ORIENTED_EDGE('',*,*,#38758,.T.);
#57738=ORIENTED_EDGE('',*,*,#41586,.T.);
#57739=ORIENTED_EDGE('',*,*,#40055,.T.);
#57740=ORIENTED_EDGE('',*,*,#41588,.F.);
#57741=ORIENTED_EDGE('',*,*,#38759,.F.);
#57742=ORIENTED_EDGE('',*,*,#41587,.T.);
#57743=ORIENTED_EDGE('',*,*,#40054,.F.);
#57744=ORIENTED_EDGE('',*,*,#41589,.F.);
#57745=ORIENTED_EDGE('',*,*,#38760,.T.);
#57746=ORIENTED_EDGE('',*,*,#41588,.T.);
#57747=ORIENTED_EDGE('',*,*,#40053,.T.);
#57748=ORIENTED_EDGE('',*,*,#41590,.F.);
#57749=ORIENTED_EDGE('',*,*,#38761,.F.);
#57750=ORIENTED_EDGE('',*,*,#41589,.T.);
#57751=ORIENTED_EDGE('',*,*,#40052,.F.);
#57752=ORIENTED_EDGE('',*,*,#41591,.F.);
#57753=ORIENTED_EDGE('',*,*,#38762,.T.);
#57754=ORIENTED_EDGE('',*,*,#41590,.T.);
#57755=ORIENTED_EDGE('',*,*,#40051,.T.);
#57756=ORIENTED_EDGE('',*,*,#41585,.F.);
#57757=ORIENTED_EDGE('',*,*,#38763,.F.);
#57758=ORIENTED_EDGE('',*,*,#41591,.T.);
#57759=ORIENTED_EDGE('',*,*,#40000,.T.);
#57760=ORIENTED_EDGE('',*,*,#41592,.F.);
#57761=ORIENTED_EDGE('',*,*,#38694,.F.);
#57762=ORIENTED_EDGE('',*,*,#41593,.F.);
#57763=ORIENTED_EDGE('',*,*,#39999,.F.);
#57764=ORIENTED_EDGE('',*,*,#41594,.F.);
#57765=ORIENTED_EDGE('',*,*,#38695,.T.);
#57766=ORIENTED_EDGE('',*,*,#41592,.T.);
#57767=ORIENTED_EDGE('',*,*,#39998,.T.);
#57768=ORIENTED_EDGE('',*,*,#41595,.F.);
#57769=ORIENTED_EDGE('',*,*,#38696,.F.);
#57770=ORIENTED_EDGE('',*,*,#41594,.T.);
#57771=ORIENTED_EDGE('',*,*,#39997,.F.);
#57772=ORIENTED_EDGE('',*,*,#41596,.F.);
#57773=ORIENTED_EDGE('',*,*,#38697,.T.);
#57774=ORIENTED_EDGE('',*,*,#41595,.T.);
#57775=ORIENTED_EDGE('',*,*,#38698,.F.);
#57776=ORIENTED_EDGE('',*,*,#41596,.T.);
#57777=ORIENTED_EDGE('',*,*,#39996,.T.);
#57778=ORIENTED_EDGE('',*,*,#41597,.F.);
#57779=ORIENTED_EDGE('',*,*,#40042,.F.);
#57780=ORIENTED_EDGE('',*,*,#41598,.F.);
#57781=ORIENTED_EDGE('',*,*,#38748,.T.);
#57782=ORIENTED_EDGE('',*,*,#41599,.T.);
#57783=ORIENTED_EDGE('',*,*,#40049,.T.);
#57784=ORIENTED_EDGE('',*,*,#41600,.F.);
#57785=ORIENTED_EDGE('',*,*,#38749,.F.);
#57786=ORIENTED_EDGE('',*,*,#41598,.T.);
#57787=ORIENTED_EDGE('',*,*,#40048,.F.);
#57788=ORIENTED_EDGE('',*,*,#41601,.F.);
#57789=ORIENTED_EDGE('',*,*,#38750,.T.);
#57790=ORIENTED_EDGE('',*,*,#41600,.T.);
#57791=ORIENTED_EDGE('',*,*,#40047,.T.);
#57792=ORIENTED_EDGE('',*,*,#41602,.F.);
#57793=ORIENTED_EDGE('',*,*,#38751,.F.);
#57794=ORIENTED_EDGE('',*,*,#41601,.T.);
#57795=ORIENTED_EDGE('',*,*,#40046,.F.);
#57796=ORIENTED_EDGE('',*,*,#41603,.F.);
#57797=ORIENTED_EDGE('',*,*,#38752,.T.);
#57798=ORIENTED_EDGE('',*,*,#41602,.T.);
#57799=ORIENTED_EDGE('',*,*,#40045,.T.);
#57800=ORIENTED_EDGE('',*,*,#41604,.F.);
#57801=ORIENTED_EDGE('',*,*,#38753,.F.);
#57802=ORIENTED_EDGE('',*,*,#41603,.T.);
#57803=ORIENTED_EDGE('',*,*,#40044,.F.);
#57804=ORIENTED_EDGE('',*,*,#41605,.F.);
#57805=ORIENTED_EDGE('',*,*,#38754,.T.);
#57806=ORIENTED_EDGE('',*,*,#41604,.T.);
#57807=ORIENTED_EDGE('',*,*,#40043,.T.);
#57808=ORIENTED_EDGE('',*,*,#41599,.F.);
#57809=ORIENTED_EDGE('',*,*,#38755,.F.);
#57810=ORIENTED_EDGE('',*,*,#41605,.T.);
#57811=ORIENTED_EDGE('',*,*,#40034,.F.);
#57812=ORIENTED_EDGE('',*,*,#41606,.F.);
#57813=ORIENTED_EDGE('',*,*,#38740,.T.);
#57814=ORIENTED_EDGE('',*,*,#41607,.T.);
#57815=ORIENTED_EDGE('',*,*,#40041,.T.);
#57816=ORIENTED_EDGE('',*,*,#41608,.F.);
#57817=ORIENTED_EDGE('',*,*,#38741,.F.);
#57818=ORIENTED_EDGE('',*,*,#41606,.T.);
#57819=ORIENTED_EDGE('',*,*,#40040,.F.);
#57820=ORIENTED_EDGE('',*,*,#41609,.F.);
#57821=ORIENTED_EDGE('',*,*,#38742,.T.);
#57822=ORIENTED_EDGE('',*,*,#41608,.T.);
#57823=ORIENTED_EDGE('',*,*,#40039,.T.);
#57824=ORIENTED_EDGE('',*,*,#41610,.F.);
#57825=ORIENTED_EDGE('',*,*,#38743,.F.);
#57826=ORIENTED_EDGE('',*,*,#41609,.T.);
#57827=ORIENTED_EDGE('',*,*,#40038,.F.);
#57828=ORIENTED_EDGE('',*,*,#41611,.F.);
#57829=ORIENTED_EDGE('',*,*,#38744,.T.);
#57830=ORIENTED_EDGE('',*,*,#41610,.T.);
#57831=ORIENTED_EDGE('',*,*,#40037,.T.);
#57832=ORIENTED_EDGE('',*,*,#41612,.F.);
#57833=ORIENTED_EDGE('',*,*,#38745,.F.);
#57834=ORIENTED_EDGE('',*,*,#41611,.T.);
#57835=ORIENTED_EDGE('',*,*,#40036,.F.);
#57836=ORIENTED_EDGE('',*,*,#41613,.F.);
#57837=ORIENTED_EDGE('',*,*,#38746,.T.);
#57838=ORIENTED_EDGE('',*,*,#41612,.T.);
#57839=ORIENTED_EDGE('',*,*,#40035,.T.);
#57840=ORIENTED_EDGE('',*,*,#41607,.F.);
#57841=ORIENTED_EDGE('',*,*,#38747,.F.);
#57842=ORIENTED_EDGE('',*,*,#41613,.T.);
#57843=ORIENTED_EDGE('',*,*,#38480,.T.);
#57844=ORIENTED_EDGE('',*,*,#41614,.T.);
#57845=ORIENTED_EDGE('',*,*,#39770,.F.);
#57846=ORIENTED_EDGE('',*,*,#41615,.F.);
#57847=ORIENTED_EDGE('',*,*,#39777,.T.);
#57848=ORIENTED_EDGE('',*,*,#41616,.F.);
#57849=ORIENTED_EDGE('',*,*,#38481,.F.);
#57850=ORIENTED_EDGE('',*,*,#41615,.T.);
#57851=ORIENTED_EDGE('',*,*,#39776,.F.);
#57852=ORIENTED_EDGE('',*,*,#41617,.F.);
#57853=ORIENTED_EDGE('',*,*,#38482,.T.);
#57854=ORIENTED_EDGE('',*,*,#41616,.T.);
#57855=ORIENTED_EDGE('',*,*,#39775,.T.);
#57856=ORIENTED_EDGE('',*,*,#41618,.F.);
#57857=ORIENTED_EDGE('',*,*,#38483,.F.);
#57858=ORIENTED_EDGE('',*,*,#41617,.T.);
#57859=ORIENTED_EDGE('',*,*,#39774,.F.);
#57860=ORIENTED_EDGE('',*,*,#41619,.F.);
#57861=ORIENTED_EDGE('',*,*,#38476,.T.);
#57862=ORIENTED_EDGE('',*,*,#41618,.T.);
#57863=ORIENTED_EDGE('',*,*,#40026,.F.);
#57864=ORIENTED_EDGE('',*,*,#41620,.F.);
#57865=ORIENTED_EDGE('',*,*,#38732,.T.);
#57866=ORIENTED_EDGE('',*,*,#41621,.T.);
#57867=ORIENTED_EDGE('',*,*,#40033,.T.);
#57868=ORIENTED_EDGE('',*,*,#41622,.F.);
#57869=ORIENTED_EDGE('',*,*,#38733,.F.);
#57870=ORIENTED_EDGE('',*,*,#41620,.T.);
#57871=ORIENTED_EDGE('',*,*,#40032,.F.);
#57872=ORIENTED_EDGE('',*,*,#41623,.F.);
#57873=ORIENTED_EDGE('',*,*,#38734,.T.);
#57874=ORIENTED_EDGE('',*,*,#41622,.T.);
#57875=ORIENTED_EDGE('',*,*,#40031,.T.);
#57876=ORIENTED_EDGE('',*,*,#41624,.F.);
#57877=ORIENTED_EDGE('',*,*,#38735,.F.);
#57878=ORIENTED_EDGE('',*,*,#41623,.T.);
#57879=ORIENTED_EDGE('',*,*,#40030,.F.);
#57880=ORIENTED_EDGE('',*,*,#41625,.F.);
#57881=ORIENTED_EDGE('',*,*,#38736,.T.);
#57882=ORIENTED_EDGE('',*,*,#41624,.T.);
#57883=ORIENTED_EDGE('',*,*,#40029,.T.);
#57884=ORIENTED_EDGE('',*,*,#41626,.F.);
#57885=ORIENTED_EDGE('',*,*,#38737,.F.);
#57886=ORIENTED_EDGE('',*,*,#41625,.T.);
#57887=ORIENTED_EDGE('',*,*,#40028,.F.);
#57888=ORIENTED_EDGE('',*,*,#41627,.F.);
#57889=ORIENTED_EDGE('',*,*,#38738,.T.);
#57890=ORIENTED_EDGE('',*,*,#41626,.T.);
#57891=ORIENTED_EDGE('',*,*,#40027,.T.);
#57892=ORIENTED_EDGE('',*,*,#41621,.F.);
#57893=ORIENTED_EDGE('',*,*,#38739,.F.);
#57894=ORIENTED_EDGE('',*,*,#41627,.T.);
#57895=ORIENTED_EDGE('',*,*,#40018,.F.);
#57896=ORIENTED_EDGE('',*,*,#41628,.F.);
#57897=ORIENTED_EDGE('',*,*,#38724,.T.);
#57898=ORIENTED_EDGE('',*,*,#41629,.T.);
#57899=ORIENTED_EDGE('',*,*,#40025,.T.);
#57900=ORIENTED_EDGE('',*,*,#41630,.F.);
#57901=ORIENTED_EDGE('',*,*,#38725,.F.);
#57902=ORIENTED_EDGE('',*,*,#41628,.T.);
#57903=ORIENTED_EDGE('',*,*,#40024,.F.);
#57904=ORIENTED_EDGE('',*,*,#41631,.F.);
#57905=ORIENTED_EDGE('',*,*,#38726,.T.);
#57906=ORIENTED_EDGE('',*,*,#41630,.T.);
#57907=ORIENTED_EDGE('',*,*,#40023,.T.);
#57908=ORIENTED_EDGE('',*,*,#41632,.F.);
#57909=ORIENTED_EDGE('',*,*,#38727,.F.);
#57910=ORIENTED_EDGE('',*,*,#41631,.T.);
#57911=ORIENTED_EDGE('',*,*,#40022,.F.);
#57912=ORIENTED_EDGE('',*,*,#41633,.F.);
#57913=ORIENTED_EDGE('',*,*,#38728,.T.);
#57914=ORIENTED_EDGE('',*,*,#41632,.T.);
#57915=ORIENTED_EDGE('',*,*,#40021,.T.);
#57916=ORIENTED_EDGE('',*,*,#41634,.F.);
#57917=ORIENTED_EDGE('',*,*,#38729,.F.);
#57918=ORIENTED_EDGE('',*,*,#41633,.T.);
#57919=ORIENTED_EDGE('',*,*,#40020,.F.);
#57920=ORIENTED_EDGE('',*,*,#41635,.F.);
#57921=ORIENTED_EDGE('',*,*,#38730,.T.);
#57922=ORIENTED_EDGE('',*,*,#41634,.T.);
#57923=ORIENTED_EDGE('',*,*,#40019,.T.);
#57924=ORIENTED_EDGE('',*,*,#41629,.F.);
#57925=ORIENTED_EDGE('',*,*,#38731,.F.);
#57926=ORIENTED_EDGE('',*,*,#41635,.T.);
#57927=ORIENTED_EDGE('',*,*,#41636,.F.);
#57928=ORIENTED_EDGE('',*,*,#39993,.F.);
#57929=ORIENTED_EDGE('',*,*,#41637,.F.);
#57930=ORIENTED_EDGE('',*,*,#39992,.T.);
#57931=ORIENTED_EDGE('',*,*,#41638,.T.);
#57932=ORIENTED_EDGE('',*,*,#41637,.T.);
#57933=ORIENTED_EDGE('',*,*,#40010,.F.);
#57934=ORIENTED_EDGE('',*,*,#41639,.F.);
#57935=ORIENTED_EDGE('',*,*,#38716,.T.);
#57936=ORIENTED_EDGE('',*,*,#41640,.T.);
#57937=ORIENTED_EDGE('',*,*,#40017,.T.);
#57938=ORIENTED_EDGE('',*,*,#41641,.F.);
#57939=ORIENTED_EDGE('',*,*,#38717,.F.);
#57940=ORIENTED_EDGE('',*,*,#41639,.T.);
#57941=ORIENTED_EDGE('',*,*,#40016,.F.);
#57942=ORIENTED_EDGE('',*,*,#41642,.F.);
#57943=ORIENTED_EDGE('',*,*,#38718,.T.);
#57944=ORIENTED_EDGE('',*,*,#41641,.T.);
#57945=ORIENTED_EDGE('',*,*,#40015,.T.);
#57946=ORIENTED_EDGE('',*,*,#41643,.F.);
#57947=ORIENTED_EDGE('',*,*,#38719,.F.);
#57948=ORIENTED_EDGE('',*,*,#41642,.T.);
#57949=ORIENTED_EDGE('',*,*,#40014,.F.);
#57950=ORIENTED_EDGE('',*,*,#41644,.F.);
#57951=ORIENTED_EDGE('',*,*,#38720,.T.);
#57952=ORIENTED_EDGE('',*,*,#41643,.T.);
#57953=ORIENTED_EDGE('',*,*,#40013,.T.);
#57954=ORIENTED_EDGE('',*,*,#41645,.F.);
#57955=ORIENTED_EDGE('',*,*,#38721,.F.);
#57956=ORIENTED_EDGE('',*,*,#41644,.T.);
#57957=ORIENTED_EDGE('',*,*,#40012,.F.);
#57958=ORIENTED_EDGE('',*,*,#41646,.F.);
#57959=ORIENTED_EDGE('',*,*,#38722,.T.);
#57960=ORIENTED_EDGE('',*,*,#41645,.T.);
#57961=ORIENTED_EDGE('',*,*,#40011,.T.);
#57962=ORIENTED_EDGE('',*,*,#41640,.F.);
#57963=ORIENTED_EDGE('',*,*,#38723,.F.);
#57964=ORIENTED_EDGE('',*,*,#41646,.T.);
#57965=ORIENTED_EDGE('',*,*,#40002,.F.);
#57966=ORIENTED_EDGE('',*,*,#41647,.F.);
#57967=ORIENTED_EDGE('',*,*,#38708,.T.);
#57968=ORIENTED_EDGE('',*,*,#41648,.T.);
#57969=ORIENTED_EDGE('',*,*,#40009,.T.);
#57970=ORIENTED_EDGE('',*,*,#41649,.F.);
#57971=ORIENTED_EDGE('',*,*,#38709,.F.);
#57972=ORIENTED_EDGE('',*,*,#41647,.T.);
#57973=ORIENTED_EDGE('',*,*,#40008,.F.);
#57974=ORIENTED_EDGE('',*,*,#41650,.F.);
#57975=ORIENTED_EDGE('',*,*,#38710,.T.);
#57976=ORIENTED_EDGE('',*,*,#41649,.T.);
#57977=ORIENTED_EDGE('',*,*,#40007,.T.);
#57978=ORIENTED_EDGE('',*,*,#41651,.F.);
#57979=ORIENTED_EDGE('',*,*,#38711,.F.);
#57980=ORIENTED_EDGE('',*,*,#41650,.T.);
#57981=ORIENTED_EDGE('',*,*,#40006,.F.);
#57982=ORIENTED_EDGE('',*,*,#41652,.F.);
#57983=ORIENTED_EDGE('',*,*,#38712,.T.);
#57984=ORIENTED_EDGE('',*,*,#41651,.T.);
#57985=ORIENTED_EDGE('',*,*,#40005,.T.);
#57986=ORIENTED_EDGE('',*,*,#41653,.F.);
#57987=ORIENTED_EDGE('',*,*,#38713,.F.);
#57988=ORIENTED_EDGE('',*,*,#41652,.T.);
#57989=ORIENTED_EDGE('',*,*,#40004,.F.);
#57990=ORIENTED_EDGE('',*,*,#41654,.F.);
#57991=ORIENTED_EDGE('',*,*,#38714,.T.);
#57992=ORIENTED_EDGE('',*,*,#41653,.T.);
#57993=ORIENTED_EDGE('',*,*,#40003,.T.);
#57994=ORIENTED_EDGE('',*,*,#41648,.F.);
#57995=ORIENTED_EDGE('',*,*,#38715,.F.);
#57996=ORIENTED_EDGE('',*,*,#41654,.T.);
#57997=ORIENTED_EDGE('',*,*,#39989,.T.);
#57998=ORIENTED_EDGE('',*,*,#41655,.F.);
#57999=ORIENTED_EDGE('',*,*,#38686,.F.);
#58000=ORIENTED_EDGE('',*,*,#41656,.F.);
#58001=ORIENTED_EDGE('',*,*,#39988,.F.);
#58002=ORIENTED_EDGE('',*,*,#41657,.F.);
#58003=ORIENTED_EDGE('',*,*,#38687,.T.);
#58004=ORIENTED_EDGE('',*,*,#41655,.T.);
#58005=ORIENTED_EDGE('',*,*,#39987,.T.);
#58006=ORIENTED_EDGE('',*,*,#41658,.F.);
#58007=ORIENTED_EDGE('',*,*,#38688,.F.);
#58008=ORIENTED_EDGE('',*,*,#41657,.T.);
#58009=ORIENTED_EDGE('',*,*,#39986,.F.);
#58010=ORIENTED_EDGE('',*,*,#41659,.F.);
#58011=ORIENTED_EDGE('',*,*,#38689,.T.);
#58012=ORIENTED_EDGE('',*,*,#41658,.T.);
#58013=ORIENTED_EDGE('',*,*,#38690,.F.);
#58014=ORIENTED_EDGE('',*,*,#41659,.T.);
#58015=ORIENTED_EDGE('',*,*,#39985,.T.);
#58016=ORIENTED_EDGE('',*,*,#41660,.F.);
#58017=ORIENTED_EDGE('',*,*,#38472,.T.);
#58018=ORIENTED_EDGE('',*,*,#41661,.T.);
#58019=ORIENTED_EDGE('',*,*,#39778,.F.);
#58020=ORIENTED_EDGE('',*,*,#41662,.F.);
#58021=ORIENTED_EDGE('',*,*,#39785,.T.);
#58022=ORIENTED_EDGE('',*,*,#41663,.F.);
#58023=ORIENTED_EDGE('',*,*,#38473,.F.);
#58024=ORIENTED_EDGE('',*,*,#41662,.T.);
#58025=ORIENTED_EDGE('',*,*,#39784,.F.);
#58026=ORIENTED_EDGE('',*,*,#41664,.F.);
#58027=ORIENTED_EDGE('',*,*,#38474,.T.);
#58028=ORIENTED_EDGE('',*,*,#41663,.T.);
#58029=ORIENTED_EDGE('',*,*,#39783,.T.);
#58030=ORIENTED_EDGE('',*,*,#41665,.F.);
#58031=ORIENTED_EDGE('',*,*,#38475,.F.);
#58032=ORIENTED_EDGE('',*,*,#41664,.T.);
#58033=ORIENTED_EDGE('',*,*,#39782,.F.);
#58034=ORIENTED_EDGE('',*,*,#41666,.F.);
#58035=ORIENTED_EDGE('',*,*,#38468,.T.);
#58036=ORIENTED_EDGE('',*,*,#41665,.T.);
#58037=ORIENTED_EDGE('',*,*,#39838,.T.);
#58038=ORIENTED_EDGE('',*,*,#41667,.F.);
#58039=ORIENTED_EDGE('',*,*,#38465,.F.);
#58040=ORIENTED_EDGE('',*,*,#41668,.F.);
#58041=ORIENTED_EDGE('',*,*,#39837,.F.);
#58042=ORIENTED_EDGE('',*,*,#41669,.F.);
#58043=ORIENTED_EDGE('',*,*,#38466,.T.);
#58044=ORIENTED_EDGE('',*,*,#41667,.T.);
#58045=ORIENTED_EDGE('',*,*,#39836,.T.);
#58046=ORIENTED_EDGE('',*,*,#41670,.F.);
#58047=ORIENTED_EDGE('',*,*,#38467,.F.);
#58048=ORIENTED_EDGE('',*,*,#41669,.T.);
#58049=ORIENTED_EDGE('',*,*,#39835,.F.);
#58050=ORIENTED_EDGE('',*,*,#41671,.F.);
#58051=ORIENTED_EDGE('',*,*,#38458,.T.);
#58052=ORIENTED_EDGE('',*,*,#41670,.T.);
#58053=ORIENTED_EDGE('',*,*,#38463,.F.);
#58054=ORIENTED_EDGE('',*,*,#41672,.T.);
#58055=ORIENTED_EDGE('',*,*,#39840,.F.);
#58056=ORIENTED_EDGE('',*,*,#41673,.F.);
#58057=ORIENTED_EDGE('',*,*,#38684,.F.);
#58058=ORIENTED_EDGE('',*,*,#41674,.F.);
#58059=ORIENTED_EDGE('',*,*,#39983,.F.);
#58060=ORIENTED_EDGE('',*,*,#41675,.F.);
#58061=ORIENTED_EDGE('',*,*,#39991,.F.);
#58062=ORIENTED_EDGE('',*,*,#41636,.T.);
#58063=ORIENTED_EDGE('',*,*,#41638,.F.);
#58064=ORIENTED_EDGE('',*,*,#39994,.F.);
#58065=ORIENTED_EDGE('',*,*,#41676,.F.);
#58066=ORIENTED_EDGE('',*,*,#38692,.F.);
#58067=ORIENTED_EDGE('',*,*,#41677,.F.);
#58068=ORIENTED_EDGE('',*,*,#38700,.F.);
#58069=ORIENTED_EDGE('',*,*,#41678,.F.);
#58070=ORIENTED_EDGE('',*,*,#40112,.F.);
#58071=ORIENTED_EDGE('',*,*,#41679,.F.);
#58072=ORIENTED_EDGE('',*,*,#38464,.T.);
#58073=ORIENTED_EDGE('',*,*,#41673,.T.);
#58074=ORIENTED_EDGE('',*,*,#39839,.T.);
#58075=ORIENTED_EDGE('',*,*,#41668,.T.);
#58076=ORIENTED_EDGE('',*,*,#38685,.T.);
#58077=ORIENTED_EDGE('',*,*,#41675,.T.);
#58078=ORIENTED_EDGE('',*,*,#39990,.T.);
#58079=ORIENTED_EDGE('',*,*,#41656,.T.);
#58080=ORIENTED_EDGE('',*,*,#39984,.T.);
#58081=ORIENTED_EDGE('',*,*,#41674,.T.);
#58082=ORIENTED_EDGE('',*,*,#38691,.T.);
#58083=ORIENTED_EDGE('',*,*,#41660,.T.);
#58084=ORIENTED_EDGE('',*,*,#39995,.T.);
#58085=ORIENTED_EDGE('',*,*,#41677,.T.);
#58086=ORIENTED_EDGE('',*,*,#38699,.T.);
#58087=ORIENTED_EDGE('',*,*,#41597,.T.);
#58088=ORIENTED_EDGE('',*,*,#38693,.T.);
#58089=ORIENTED_EDGE('',*,*,#41676,.T.);
#58090=ORIENTED_EDGE('',*,*,#40001,.T.);
#58091=ORIENTED_EDGE('',*,*,#41593,.T.);
#58092=ORIENTED_EDGE('',*,*,#38701,.T.);
#58093=ORIENTED_EDGE('',*,*,#41679,.T.);
#58094=ORIENTED_EDGE('',*,*,#40111,.T.);
#58095=ORIENTED_EDGE('',*,*,#41541,.T.);
#58096=ORIENTED_EDGE('',*,*,#40113,.T.);
#58097=ORIENTED_EDGE('',*,*,#41678,.T.);
#58098=ORIENTED_EDGE('',*,*,#38707,.T.);
#58099=ORIENTED_EDGE('',*,*,#41545,.T.);
#58100=ORIENTED_EDGE('',*,*,#39850,.T.);
#58101=ORIENTED_EDGE('',*,*,#41502,.T.);
#58102=ORIENTED_EDGE('',*,*,#38535,.T.);
#58103=ORIENTED_EDGE('',*,*,#41507,.T.);
#58104=ORIENTED_EDGE('',*,*,#37972,.F.);
#58105=ORIENTED_EDGE('',*,*,#40573,.T.);
#58106=ORIENTED_EDGE('',*,*,#40437,.F.);
#58107=ORIENTED_EDGE('',*,*,#41503,.F.);
#58108=ORIENTED_EDGE('',*,*,#38864,.T.);
#58109=ORIENTED_EDGE('',*,*,#41680,.T.);
#58110=ORIENTED_EDGE('',*,*,#40122,.F.);
#58111=ORIENTED_EDGE('',*,*,#41681,.F.);
#58112=ORIENTED_EDGE('',*,*,#40126,.F.);
#58113=ORIENTED_EDGE('',*,*,#41682,.F.);
#58114=ORIENTED_EDGE('',*,*,#38860,.T.);
#58115=ORIENTED_EDGE('',*,*,#41683,.T.);
#58116=ORIENTED_EDGE('',*,*,#40129,.T.);
#58117=ORIENTED_EDGE('',*,*,#41684,.F.);
#58118=ORIENTED_EDGE('',*,*,#38865,.F.);
#58119=ORIENTED_EDGE('',*,*,#41681,.T.);
#58120=ORIENTED_EDGE('',*,*,#40127,.T.);
#58121=ORIENTED_EDGE('',*,*,#41683,.F.);
#58122=ORIENTED_EDGE('',*,*,#38867,.F.);
#58123=ORIENTED_EDGE('',*,*,#41685,.T.);
#58124=ORIENTED_EDGE('',*,*,#40128,.F.);
#58125=ORIENTED_EDGE('',*,*,#41685,.F.);
#58126=ORIENTED_EDGE('',*,*,#38866,.T.);
#58127=ORIENTED_EDGE('',*,*,#41684,.T.);
#58128=ORIENTED_EDGE('',*,*,#40163,.F.);
#58129=ORIENTED_EDGE('',*,*,#41686,.F.);
#58130=ORIENTED_EDGE('',*,*,#38852,.T.);
#58131=ORIENTED_EDGE('',*,*,#41687,.T.);
#58132=ORIENTED_EDGE('',*,*,#40164,.T.);
#58133=ORIENTED_EDGE('',*,*,#41687,.F.);
#58134=ORIENTED_EDGE('',*,*,#38859,.F.);
#58135=ORIENTED_EDGE('',*,*,#41688,.T.);
#58136=ORIENTED_EDGE('',*,*,#38858,.T.);
#58137=ORIENTED_EDGE('',*,*,#41689,.T.);
#58138=ORIENTED_EDGE('',*,*,#40165,.F.);
#58139=ORIENTED_EDGE('',*,*,#41688,.F.);
#58140=ORIENTED_EDGE('',*,*,#38848,.T.);
#58141=ORIENTED_EDGE('',*,*,#41690,.T.);
#58142=ORIENTED_EDGE('',*,*,#40154,.F.);
#58143=ORIENTED_EDGE('',*,*,#41691,.F.);
#58144=ORIENTED_EDGE('',*,*,#40158,.F.);
#58145=ORIENTED_EDGE('',*,*,#41692,.F.);
#58146=ORIENTED_EDGE('',*,*,#38844,.T.);
#58147=ORIENTED_EDGE('',*,*,#41693,.T.);
#58148=ORIENTED_EDGE('',*,*,#40161,.T.);
#58149=ORIENTED_EDGE('',*,*,#41694,.F.);
#58150=ORIENTED_EDGE('',*,*,#38849,.F.);
#58151=ORIENTED_EDGE('',*,*,#41691,.T.);
#58152=ORIENTED_EDGE('',*,*,#40159,.T.);
#58153=ORIENTED_EDGE('',*,*,#41693,.F.);
#58154=ORIENTED_EDGE('',*,*,#38851,.F.);
#58155=ORIENTED_EDGE('',*,*,#41695,.T.);
#58156=ORIENTED_EDGE('',*,*,#40160,.F.);
#58157=ORIENTED_EDGE('',*,*,#41695,.F.);
#58158=ORIENTED_EDGE('',*,*,#38850,.T.);
#58159=ORIENTED_EDGE('',*,*,#41694,.T.);
#58160=ORIENTED_EDGE('',*,*,#38840,.T.);
#58161=ORIENTED_EDGE('',*,*,#41696,.T.);
#58162=ORIENTED_EDGE('',*,*,#40146,.F.);
#58163=ORIENTED_EDGE('',*,*,#41697,.F.);
#58164=ORIENTED_EDGE('',*,*,#40150,.F.);
#58165=ORIENTED_EDGE('',*,*,#41698,.F.);
#58166=ORIENTED_EDGE('',*,*,#38836,.T.);
#58167=ORIENTED_EDGE('',*,*,#41699,.T.);
#58168=ORIENTED_EDGE('',*,*,#40153,.T.);
#58169=ORIENTED_EDGE('',*,*,#41700,.F.);
#58170=ORIENTED_EDGE('',*,*,#38841,.F.);
#58171=ORIENTED_EDGE('',*,*,#41697,.T.);
#58172=ORIENTED_EDGE('',*,*,#40151,.T.);
#58173=ORIENTED_EDGE('',*,*,#41699,.F.);
#58174=ORIENTED_EDGE('',*,*,#38843,.F.);
#58175=ORIENTED_EDGE('',*,*,#41701,.T.);
#58176=ORIENTED_EDGE('',*,*,#40152,.F.);
#58177=ORIENTED_EDGE('',*,*,#41701,.F.);
#58178=ORIENTED_EDGE('',*,*,#38842,.T.);
#58179=ORIENTED_EDGE('',*,*,#41700,.T.);
#58180=ORIENTED_EDGE('',*,*,#38832,.T.);
#58181=ORIENTED_EDGE('',*,*,#41702,.T.);
#58182=ORIENTED_EDGE('',*,*,#40138,.F.);
#58183=ORIENTED_EDGE('',*,*,#41703,.F.);
#58184=ORIENTED_EDGE('',*,*,#40142,.F.);
#58185=ORIENTED_EDGE('',*,*,#41704,.F.);
#58186=ORIENTED_EDGE('',*,*,#38828,.T.);
#58187=ORIENTED_EDGE('',*,*,#41705,.T.);
#58188=ORIENTED_EDGE('',*,*,#40145,.T.);
#58189=ORIENTED_EDGE('',*,*,#41706,.F.);
#58190=ORIENTED_EDGE('',*,*,#38833,.F.);
#58191=ORIENTED_EDGE('',*,*,#41703,.T.);
#58192=ORIENTED_EDGE('',*,*,#40143,.T.);
#58193=ORIENTED_EDGE('',*,*,#41705,.F.);
#58194=ORIENTED_EDGE('',*,*,#38835,.F.);
#58195=ORIENTED_EDGE('',*,*,#41707,.T.);
#58196=ORIENTED_EDGE('',*,*,#40144,.F.);
#58197=ORIENTED_EDGE('',*,*,#41707,.F.);
#58198=ORIENTED_EDGE('',*,*,#38834,.T.);
#58199=ORIENTED_EDGE('',*,*,#41706,.T.);
#58200=ORIENTED_EDGE('',*,*,#38816,.T.);
#58201=ORIENTED_EDGE('',*,*,#41708,.T.);
#58202=ORIENTED_EDGE('',*,*,#40130,.F.);
#58203=ORIENTED_EDGE('',*,*,#41709,.F.);
#58204=ORIENTED_EDGE('',*,*,#40134,.F.);
#58205=ORIENTED_EDGE('',*,*,#41710,.F.);
#58206=ORIENTED_EDGE('',*,*,#38812,.T.);
#58207=ORIENTED_EDGE('',*,*,#41711,.T.);
#58208=ORIENTED_EDGE('',*,*,#40137,.T.);
#58209=ORIENTED_EDGE('',*,*,#41712,.F.);
#58210=ORIENTED_EDGE('',*,*,#38817,.F.);
#58211=ORIENTED_EDGE('',*,*,#41709,.T.);
#58212=ORIENTED_EDGE('',*,*,#40135,.T.);
#58213=ORIENTED_EDGE('',*,*,#41711,.F.);
#58214=ORIENTED_EDGE('',*,*,#38819,.F.);
#58215=ORIENTED_EDGE('',*,*,#41713,.T.);
#58216=ORIENTED_EDGE('',*,*,#40136,.F.);
#58217=ORIENTED_EDGE('',*,*,#41713,.F.);
#58218=ORIENTED_EDGE('',*,*,#38818,.T.);
#58219=ORIENTED_EDGE('',*,*,#41712,.T.);
#58220=ORIENTED_EDGE('',*,*,#38824,.T.);
#58221=ORIENTED_EDGE('',*,*,#41714,.T.);
#58222=ORIENTED_EDGE('',*,*,#40114,.F.);
#58223=ORIENTED_EDGE('',*,*,#41715,.F.);
#58224=ORIENTED_EDGE('',*,*,#40118,.F.);
#58225=ORIENTED_EDGE('',*,*,#41716,.F.);
#58226=ORIENTED_EDGE('',*,*,#38820,.T.);
#58227=ORIENTED_EDGE('',*,*,#41717,.T.);
#58228=ORIENTED_EDGE('',*,*,#40121,.T.);
#58229=ORIENTED_EDGE('',*,*,#41718,.F.);
#58230=ORIENTED_EDGE('',*,*,#38825,.F.);
#58231=ORIENTED_EDGE('',*,*,#41715,.T.);
#58232=ORIENTED_EDGE('',*,*,#40119,.T.);
#58233=ORIENTED_EDGE('',*,*,#41717,.F.);
#58234=ORIENTED_EDGE('',*,*,#38827,.F.);
#58235=ORIENTED_EDGE('',*,*,#41719,.T.);
#58236=ORIENTED_EDGE('',*,*,#40120,.F.);
#58237=ORIENTED_EDGE('',*,*,#41719,.F.);
#58238=ORIENTED_EDGE('',*,*,#38826,.T.);
#58239=ORIENTED_EDGE('',*,*,#41718,.T.);
#58240=ORIENTED_EDGE('',*,*,#39755,.F.);
#58241=ORIENTED_EDGE('',*,*,#41518,.F.);
#58242=ORIENTED_EDGE('',*,*,#38676,.T.);
#58243=ORIENTED_EDGE('',*,*,#41720,.T.);
#58244=ORIENTED_EDGE('',*,*,#39756,.T.);
#58245=ORIENTED_EDGE('',*,*,#41720,.F.);
#58246=ORIENTED_EDGE('',*,*,#38683,.F.);
#58247=ORIENTED_EDGE('',*,*,#41721,.T.);
#58248=ORIENTED_EDGE('',*,*,#39757,.F.);
#58249=ORIENTED_EDGE('',*,*,#41721,.F.);
#58250=ORIENTED_EDGE('',*,*,#38682,.T.);
#58251=ORIENTED_EDGE('',*,*,#41523,.T.);
#58252=ORIENTED_EDGE('',*,*,#40285,.T.);
#58253=ORIENTED_EDGE('',*,*,#41722,.F.);
#58254=ORIENTED_EDGE('',*,*,#38988,.F.);
#58255=ORIENTED_EDGE('',*,*,#41723,.T.);
#58256=ORIENTED_EDGE('',*,*,#40286,.F.);
#58257=ORIENTED_EDGE('',*,*,#41723,.F.);
#58258=ORIENTED_EDGE('',*,*,#38995,.T.);
#58259=ORIENTED_EDGE('',*,*,#41724,.T.);
#58260=ORIENTED_EDGE('',*,*,#40287,.T.);
#58261=ORIENTED_EDGE('',*,*,#41724,.F.);
#58262=ORIENTED_EDGE('',*,*,#38994,.F.);
#58263=ORIENTED_EDGE('',*,*,#41725,.T.);
#58264=ORIENTED_EDGE('',*,*,#40288,.F.);
#58265=ORIENTED_EDGE('',*,*,#41725,.F.);
#58266=ORIENTED_EDGE('',*,*,#38993,.T.);
#58267=ORIENTED_EDGE('',*,*,#41726,.T.);
#58268=ORIENTED_EDGE('',*,*,#40289,.T.);
#58269=ORIENTED_EDGE('',*,*,#41726,.F.);
#58270=ORIENTED_EDGE('',*,*,#38992,.F.);
#58271=ORIENTED_EDGE('',*,*,#41727,.T.);
#58272=ORIENTED_EDGE('',*,*,#40290,.F.);
#58273=ORIENTED_EDGE('',*,*,#41727,.F.);
#58274=ORIENTED_EDGE('',*,*,#38991,.T.);
#58275=ORIENTED_EDGE('',*,*,#41728,.T.);
#58276=ORIENTED_EDGE('',*,*,#40291,.T.);
#58277=ORIENTED_EDGE('',*,*,#41728,.F.);
#58278=ORIENTED_EDGE('',*,*,#38990,.F.);
#58279=ORIENTED_EDGE('',*,*,#41729,.T.);
#58280=ORIENTED_EDGE('',*,*,#40292,.F.);
#58281=ORIENTED_EDGE('',*,*,#41729,.F.);
#58282=ORIENTED_EDGE('',*,*,#38989,.T.);
#58283=ORIENTED_EDGE('',*,*,#41722,.T.);
#58284=ORIENTED_EDGE('',*,*,#40277,.T.);
#58285=ORIENTED_EDGE('',*,*,#41730,.F.);
#58286=ORIENTED_EDGE('',*,*,#38980,.F.);
#58287=ORIENTED_EDGE('',*,*,#41731,.T.);
#58288=ORIENTED_EDGE('',*,*,#40278,.F.);
#58289=ORIENTED_EDGE('',*,*,#41731,.F.);
#58290=ORIENTED_EDGE('',*,*,#38987,.T.);
#58291=ORIENTED_EDGE('',*,*,#41732,.T.);
#58292=ORIENTED_EDGE('',*,*,#40279,.T.);
#58293=ORIENTED_EDGE('',*,*,#41732,.F.);
#58294=ORIENTED_EDGE('',*,*,#38986,.F.);
#58295=ORIENTED_EDGE('',*,*,#41733,.T.);
#58296=ORIENTED_EDGE('',*,*,#40280,.F.);
#58297=ORIENTED_EDGE('',*,*,#41733,.F.);
#58298=ORIENTED_EDGE('',*,*,#38985,.T.);
#58299=ORIENTED_EDGE('',*,*,#41734,.T.);
#58300=ORIENTED_EDGE('',*,*,#40281,.T.);
#58301=ORIENTED_EDGE('',*,*,#41734,.F.);
#58302=ORIENTED_EDGE('',*,*,#38984,.F.);
#58303=ORIENTED_EDGE('',*,*,#41735,.T.);
#58304=ORIENTED_EDGE('',*,*,#40282,.F.);
#58305=ORIENTED_EDGE('',*,*,#41735,.F.);
#58306=ORIENTED_EDGE('',*,*,#38983,.T.);
#58307=ORIENTED_EDGE('',*,*,#41736,.T.);
#58308=ORIENTED_EDGE('',*,*,#40283,.T.);
#58309=ORIENTED_EDGE('',*,*,#41736,.F.);
#58310=ORIENTED_EDGE('',*,*,#38982,.F.);
#58311=ORIENTED_EDGE('',*,*,#41737,.T.);
#58312=ORIENTED_EDGE('',*,*,#40284,.F.);
#58313=ORIENTED_EDGE('',*,*,#41737,.F.);
#58314=ORIENTED_EDGE('',*,*,#38981,.T.);
#58315=ORIENTED_EDGE('',*,*,#41730,.T.);
#58316=ORIENTED_EDGE('',*,*,#40297,.F.);
#58317=ORIENTED_EDGE('',*,*,#41738,.T.);
#58318=ORIENTED_EDGE('',*,*,#38890,.T.);
#58319=ORIENTED_EDGE('',*,*,#41739,.T.);
#58320=ORIENTED_EDGE('',*,*,#40298,.T.);
#58321=ORIENTED_EDGE('',*,*,#41739,.F.);
#58322=ORIENTED_EDGE('',*,*,#38889,.F.);
#58323=ORIENTED_EDGE('',*,*,#41740,.T.);
#58324=ORIENTED_EDGE('',*,*,#40299,.F.);
#58325=ORIENTED_EDGE('',*,*,#41740,.F.);
#58326=ORIENTED_EDGE('',*,*,#38888,.T.);
#58327=ORIENTED_EDGE('',*,*,#41741,.T.);
#58328=ORIENTED_EDGE('',*,*,#40300,.T.);
#58329=ORIENTED_EDGE('',*,*,#41741,.F.);
#58330=ORIENTED_EDGE('',*,*,#38887,.F.);
#58331=ORIENTED_EDGE('',*,*,#41742,.T.);
#58332=ORIENTED_EDGE('',*,*,#38886,.T.);
#58333=ORIENTED_EDGE('',*,*,#41743,.T.);
#58334=ORIENTED_EDGE('',*,*,#40293,.F.);
#58335=ORIENTED_EDGE('',*,*,#41742,.F.);
#58336=ORIENTED_EDGE('',*,*,#40269,.T.);
#58337=ORIENTED_EDGE('',*,*,#41744,.F.);
#58338=ORIENTED_EDGE('',*,*,#38972,.F.);
#58339=ORIENTED_EDGE('',*,*,#41745,.T.);
#58340=ORIENTED_EDGE('',*,*,#40270,.F.);
#58341=ORIENTED_EDGE('',*,*,#41745,.F.);
#58342=ORIENTED_EDGE('',*,*,#38979,.T.);
#58343=ORIENTED_EDGE('',*,*,#41746,.T.);
#58344=ORIENTED_EDGE('',*,*,#40271,.T.);
#58345=ORIENTED_EDGE('',*,*,#41746,.F.);
#58346=ORIENTED_EDGE('',*,*,#38978,.F.);
#58347=ORIENTED_EDGE('',*,*,#41747,.T.);
#58348=ORIENTED_EDGE('',*,*,#40272,.F.);
#58349=ORIENTED_EDGE('',*,*,#41747,.F.);
#58350=ORIENTED_EDGE('',*,*,#38977,.T.);
#58351=ORIENTED_EDGE('',*,*,#41748,.T.);
#58352=ORIENTED_EDGE('',*,*,#40273,.T.);
#58353=ORIENTED_EDGE('',*,*,#41748,.F.);
#58354=ORIENTED_EDGE('',*,*,#38976,.F.);
#58355=ORIENTED_EDGE('',*,*,#41749,.T.);
#58356=ORIENTED_EDGE('',*,*,#40274,.F.);
#58357=ORIENTED_EDGE('',*,*,#41749,.F.);
#58358=ORIENTED_EDGE('',*,*,#38975,.T.);
#58359=ORIENTED_EDGE('',*,*,#41750,.T.);
#58360=ORIENTED_EDGE('',*,*,#40275,.T.);
#58361=ORIENTED_EDGE('',*,*,#41750,.F.);
#58362=ORIENTED_EDGE('',*,*,#38974,.F.);
#58363=ORIENTED_EDGE('',*,*,#41751,.T.);
#58364=ORIENTED_EDGE('',*,*,#40276,.F.);
#58365=ORIENTED_EDGE('',*,*,#41751,.F.);
#58366=ORIENTED_EDGE('',*,*,#38973,.T.);
#58367=ORIENTED_EDGE('',*,*,#41744,.T.);
#58368=ORIENTED_EDGE('',*,*,#40261,.T.);
#58369=ORIENTED_EDGE('',*,*,#41752,.F.);
#58370=ORIENTED_EDGE('',*,*,#38964,.F.);
#58371=ORIENTED_EDGE('',*,*,#41753,.T.);
#58372=ORIENTED_EDGE('',*,*,#40262,.F.);
#58373=ORIENTED_EDGE('',*,*,#41753,.F.);
#58374=ORIENTED_EDGE('',*,*,#38971,.T.);
#58375=ORIENTED_EDGE('',*,*,#41754,.T.);
#58376=ORIENTED_EDGE('',*,*,#40263,.T.);
#58377=ORIENTED_EDGE('',*,*,#41754,.F.);
#58378=ORIENTED_EDGE('',*,*,#38970,.F.);
#58379=ORIENTED_EDGE('',*,*,#41755,.T.);
#58380=ORIENTED_EDGE('',*,*,#40264,.F.);
#58381=ORIENTED_EDGE('',*,*,#41755,.F.);
#58382=ORIENTED_EDGE('',*,*,#38969,.T.);
#58383=ORIENTED_EDGE('',*,*,#41756,.T.);
#58384=ORIENTED_EDGE('',*,*,#40265,.T.);
#58385=ORIENTED_EDGE('',*,*,#41756,.F.);
#58386=ORIENTED_EDGE('',*,*,#38968,.F.);
#58387=ORIENTED_EDGE('',*,*,#41757,.T.);
#58388=ORIENTED_EDGE('',*,*,#40266,.F.);
#58389=ORIENTED_EDGE('',*,*,#41757,.F.);
#58390=ORIENTED_EDGE('',*,*,#38967,.T.);
#58391=ORIENTED_EDGE('',*,*,#41758,.T.);
#58392=ORIENTED_EDGE('',*,*,#40267,.T.);
#58393=ORIENTED_EDGE('',*,*,#41758,.F.);
#58394=ORIENTED_EDGE('',*,*,#38966,.F.);
#58395=ORIENTED_EDGE('',*,*,#41759,.T.);
#58396=ORIENTED_EDGE('',*,*,#40268,.F.);
#58397=ORIENTED_EDGE('',*,*,#41759,.F.);
#58398=ORIENTED_EDGE('',*,*,#38965,.T.);
#58399=ORIENTED_EDGE('',*,*,#41752,.T.);
#58400=ORIENTED_EDGE('',*,*,#40253,.T.);
#58401=ORIENTED_EDGE('',*,*,#41760,.F.);
#58402=ORIENTED_EDGE('',*,*,#38956,.F.);
#58403=ORIENTED_EDGE('',*,*,#41761,.T.);
#58404=ORIENTED_EDGE('',*,*,#40254,.F.);
#58405=ORIENTED_EDGE('',*,*,#41761,.F.);
#58406=ORIENTED_EDGE('',*,*,#38963,.T.);
#58407=ORIENTED_EDGE('',*,*,#41762,.T.);
#58408=ORIENTED_EDGE('',*,*,#40255,.T.);
#58409=ORIENTED_EDGE('',*,*,#41762,.F.);
#58410=ORIENTED_EDGE('',*,*,#38962,.F.);
#58411=ORIENTED_EDGE('',*,*,#41763,.T.);
#58412=ORIENTED_EDGE('',*,*,#40256,.F.);
#58413=ORIENTED_EDGE('',*,*,#41763,.F.);
#58414=ORIENTED_EDGE('',*,*,#38961,.T.);
#58415=ORIENTED_EDGE('',*,*,#41764,.T.);
#58416=ORIENTED_EDGE('',*,*,#40257,.T.);
#58417=ORIENTED_EDGE('',*,*,#41764,.F.);
#58418=ORIENTED_EDGE('',*,*,#38960,.F.);
#58419=ORIENTED_EDGE('',*,*,#41765,.T.);
#58420=ORIENTED_EDGE('',*,*,#40258,.F.);
#58421=ORIENTED_EDGE('',*,*,#41765,.F.);
#58422=ORIENTED_EDGE('',*,*,#38959,.T.);
#58423=ORIENTED_EDGE('',*,*,#41766,.T.);
#58424=ORIENTED_EDGE('',*,*,#40259,.T.);
#58425=ORIENTED_EDGE('',*,*,#41766,.F.);
#58426=ORIENTED_EDGE('',*,*,#38958,.F.);
#58427=ORIENTED_EDGE('',*,*,#41767,.T.);
#58428=ORIENTED_EDGE('',*,*,#40260,.F.);
#58429=ORIENTED_EDGE('',*,*,#41767,.F.);
#58430=ORIENTED_EDGE('',*,*,#38957,.T.);
#58431=ORIENTED_EDGE('',*,*,#41760,.T.);
#58432=ORIENTED_EDGE('',*,*,#39763,.F.);
#58433=ORIENTED_EDGE('',*,*,#41570,.F.);
#58434=ORIENTED_EDGE('',*,*,#38487,.T.);
#58435=ORIENTED_EDGE('',*,*,#41768,.T.);
#58436=ORIENTED_EDGE('',*,*,#39764,.T.);
#58437=ORIENTED_EDGE('',*,*,#41768,.F.);
#58438=ORIENTED_EDGE('',*,*,#38486,.F.);
#58439=ORIENTED_EDGE('',*,*,#41769,.T.);
#58440=ORIENTED_EDGE('',*,*,#39765,.F.);
#58441=ORIENTED_EDGE('',*,*,#41769,.F.);
#58442=ORIENTED_EDGE('',*,*,#38485,.T.);
#58443=ORIENTED_EDGE('',*,*,#41575,.T.);
#58444=ORIENTED_EDGE('',*,*,#40245,.T.);
#58445=ORIENTED_EDGE('',*,*,#41770,.F.);
#58446=ORIENTED_EDGE('',*,*,#38948,.F.);
#58447=ORIENTED_EDGE('',*,*,#41771,.T.);
#58448=ORIENTED_EDGE('',*,*,#40246,.F.);
#58449=ORIENTED_EDGE('',*,*,#41771,.F.);
#58450=ORIENTED_EDGE('',*,*,#38955,.T.);
#58451=ORIENTED_EDGE('',*,*,#41772,.T.);
#58452=ORIENTED_EDGE('',*,*,#40247,.T.);
#58453=ORIENTED_EDGE('',*,*,#41772,.F.);
#58454=ORIENTED_EDGE('',*,*,#38954,.F.);
#58455=ORIENTED_EDGE('',*,*,#41773,.T.);
#58456=ORIENTED_EDGE('',*,*,#40248,.F.);
#58457=ORIENTED_EDGE('',*,*,#41773,.F.);
#58458=ORIENTED_EDGE('',*,*,#38953,.T.);
#58459=ORIENTED_EDGE('',*,*,#41774,.T.);
#58460=ORIENTED_EDGE('',*,*,#40249,.T.);
#58461=ORIENTED_EDGE('',*,*,#41774,.F.);
#58462=ORIENTED_EDGE('',*,*,#38952,.F.);
#58463=ORIENTED_EDGE('',*,*,#41775,.T.);
#58464=ORIENTED_EDGE('',*,*,#40250,.F.);
#58465=ORIENTED_EDGE('',*,*,#41775,.F.);
#58466=ORIENTED_EDGE('',*,*,#38951,.T.);
#58467=ORIENTED_EDGE('',*,*,#41776,.T.);
#58468=ORIENTED_EDGE('',*,*,#40251,.T.);
#58469=ORIENTED_EDGE('',*,*,#41776,.F.);
#58470=ORIENTED_EDGE('',*,*,#38950,.F.);
#58471=ORIENTED_EDGE('',*,*,#41777,.T.);
#58472=ORIENTED_EDGE('',*,*,#40252,.F.);
#58473=ORIENTED_EDGE('',*,*,#41777,.F.);
#58474=ORIENTED_EDGE('',*,*,#38949,.T.);
#58475=ORIENTED_EDGE('',*,*,#41770,.T.);
#58476=ORIENTED_EDGE('',*,*,#40237,.T.);
#58477=ORIENTED_EDGE('',*,*,#41778,.F.);
#58478=ORIENTED_EDGE('',*,*,#38940,.F.);
#58479=ORIENTED_EDGE('',*,*,#41779,.T.);
#58480=ORIENTED_EDGE('',*,*,#40238,.F.);
#58481=ORIENTED_EDGE('',*,*,#41779,.F.);
#58482=ORIENTED_EDGE('',*,*,#38947,.T.);
#58483=ORIENTED_EDGE('',*,*,#41780,.T.);
#58484=ORIENTED_EDGE('',*,*,#40239,.T.);
#58485=ORIENTED_EDGE('',*,*,#41780,.F.);
#58486=ORIENTED_EDGE('',*,*,#38946,.F.);
#58487=ORIENTED_EDGE('',*,*,#41781,.T.);
#58488=ORIENTED_EDGE('',*,*,#40240,.F.);
#58489=ORIENTED_EDGE('',*,*,#41781,.F.);
#58490=ORIENTED_EDGE('',*,*,#38945,.T.);
#58491=ORIENTED_EDGE('',*,*,#41782,.T.);
#58492=ORIENTED_EDGE('',*,*,#40241,.T.);
#58493=ORIENTED_EDGE('',*,*,#41782,.F.);
#58494=ORIENTED_EDGE('',*,*,#38944,.F.);
#58495=ORIENTED_EDGE('',*,*,#41783,.T.);
#58496=ORIENTED_EDGE('',*,*,#40242,.F.);
#58497=ORIENTED_EDGE('',*,*,#41783,.F.);
#58498=ORIENTED_EDGE('',*,*,#38943,.T.);
#58499=ORIENTED_EDGE('',*,*,#41784,.T.);
#58500=ORIENTED_EDGE('',*,*,#40243,.T.);
#58501=ORIENTED_EDGE('',*,*,#41784,.F.);
#58502=ORIENTED_EDGE('',*,*,#38942,.F.);
#58503=ORIENTED_EDGE('',*,*,#41785,.T.);
#58504=ORIENTED_EDGE('',*,*,#40244,.F.);
#58505=ORIENTED_EDGE('',*,*,#41785,.F.);
#58506=ORIENTED_EDGE('',*,*,#38941,.T.);
#58507=ORIENTED_EDGE('',*,*,#41778,.T.);
#58508=ORIENTED_EDGE('',*,*,#40183,.F.);
#58509=ORIENTED_EDGE('',*,*,#41786,.T.);
#58510=ORIENTED_EDGE('',*,*,#38882,.T.);
#58511=ORIENTED_EDGE('',*,*,#41787,.T.);
#58512=ORIENTED_EDGE('',*,*,#40184,.T.);
#58513=ORIENTED_EDGE('',*,*,#41787,.F.);
#58514=ORIENTED_EDGE('',*,*,#38881,.F.);
#58515=ORIENTED_EDGE('',*,*,#41788,.T.);
#58516=ORIENTED_EDGE('',*,*,#40185,.F.);
#58517=ORIENTED_EDGE('',*,*,#41788,.F.);
#58518=ORIENTED_EDGE('',*,*,#38880,.T.);
#58519=ORIENTED_EDGE('',*,*,#41789,.T.);
#58520=ORIENTED_EDGE('',*,*,#40186,.T.);
#58521=ORIENTED_EDGE('',*,*,#41789,.F.);
#58522=ORIENTED_EDGE('',*,*,#38879,.F.);
#58523=ORIENTED_EDGE('',*,*,#41790,.T.);
#58524=ORIENTED_EDGE('',*,*,#38878,.T.);
#58525=ORIENTED_EDGE('',*,*,#41791,.T.);
#58526=ORIENTED_EDGE('',*,*,#40187,.F.);
#58527=ORIENTED_EDGE('',*,*,#41790,.F.);
#58528=ORIENTED_EDGE('',*,*,#40229,.T.);
#58529=ORIENTED_EDGE('',*,*,#41792,.F.);
#58530=ORIENTED_EDGE('',*,*,#38932,.F.);
#58531=ORIENTED_EDGE('',*,*,#41793,.T.);
#58532=ORIENTED_EDGE('',*,*,#40230,.F.);
#58533=ORIENTED_EDGE('',*,*,#41793,.F.);
#58534=ORIENTED_EDGE('',*,*,#38939,.T.);
#58535=ORIENTED_EDGE('',*,*,#41794,.T.);
#58536=ORIENTED_EDGE('',*,*,#40231,.T.);
#58537=ORIENTED_EDGE('',*,*,#41794,.F.);
#58538=ORIENTED_EDGE('',*,*,#38938,.F.);
#58539=ORIENTED_EDGE('',*,*,#41795,.T.);
#58540=ORIENTED_EDGE('',*,*,#40232,.F.);
#58541=ORIENTED_EDGE('',*,*,#41795,.F.);
#58542=ORIENTED_EDGE('',*,*,#38937,.T.);
#58543=ORIENTED_EDGE('',*,*,#41796,.T.);
#58544=ORIENTED_EDGE('',*,*,#40233,.T.);
#58545=ORIENTED_EDGE('',*,*,#41796,.F.);
#58546=ORIENTED_EDGE('',*,*,#38936,.F.);
#58547=ORIENTED_EDGE('',*,*,#41797,.T.);
#58548=ORIENTED_EDGE('',*,*,#40234,.F.);
#58549=ORIENTED_EDGE('',*,*,#41797,.F.);
#58550=ORIENTED_EDGE('',*,*,#38935,.T.);
#58551=ORIENTED_EDGE('',*,*,#41798,.T.);
#58552=ORIENTED_EDGE('',*,*,#40235,.T.);
#58553=ORIENTED_EDGE('',*,*,#41798,.F.);
#58554=ORIENTED_EDGE('',*,*,#38934,.F.);
#58555=ORIENTED_EDGE('',*,*,#41799,.T.);
#58556=ORIENTED_EDGE('',*,*,#40236,.F.);
#58557=ORIENTED_EDGE('',*,*,#41799,.F.);
#58558=ORIENTED_EDGE('',*,*,#38933,.T.);
#58559=ORIENTED_EDGE('',*,*,#41792,.T.);
#58560=ORIENTED_EDGE('',*,*,#40221,.T.);
#58561=ORIENTED_EDGE('',*,*,#41800,.F.);
#58562=ORIENTED_EDGE('',*,*,#38924,.F.);
#58563=ORIENTED_EDGE('',*,*,#41801,.T.);
#58564=ORIENTED_EDGE('',*,*,#40222,.F.);
#58565=ORIENTED_EDGE('',*,*,#41801,.F.);
#58566=ORIENTED_EDGE('',*,*,#38931,.T.);
#58567=ORIENTED_EDGE('',*,*,#41802,.T.);
#58568=ORIENTED_EDGE('',*,*,#40223,.T.);
#58569=ORIENTED_EDGE('',*,*,#41802,.F.);
#58570=ORIENTED_EDGE('',*,*,#38930,.F.);
#58571=ORIENTED_EDGE('',*,*,#41803,.T.);
#58572=ORIENTED_EDGE('',*,*,#40224,.F.);
#58573=ORIENTED_EDGE('',*,*,#41803,.F.);
#58574=ORIENTED_EDGE('',*,*,#38929,.T.);
#58575=ORIENTED_EDGE('',*,*,#41804,.T.);
#58576=ORIENTED_EDGE('',*,*,#40225,.T.);
#58577=ORIENTED_EDGE('',*,*,#41804,.F.);
#58578=ORIENTED_EDGE('',*,*,#38928,.F.);
#58579=ORIENTED_EDGE('',*,*,#41805,.T.);
#58580=ORIENTED_EDGE('',*,*,#40226,.F.);
#58581=ORIENTED_EDGE('',*,*,#41805,.F.);
#58582=ORIENTED_EDGE('',*,*,#38927,.T.);
#58583=ORIENTED_EDGE('',*,*,#41806,.T.);
#58584=ORIENTED_EDGE('',*,*,#40227,.T.);
#58585=ORIENTED_EDGE('',*,*,#41806,.F.);
#58586=ORIENTED_EDGE('',*,*,#38926,.F.);
#58587=ORIENTED_EDGE('',*,*,#41807,.T.);
#58588=ORIENTED_EDGE('',*,*,#40228,.F.);
#58589=ORIENTED_EDGE('',*,*,#41807,.F.);
#58590=ORIENTED_EDGE('',*,*,#38925,.T.);
#58591=ORIENTED_EDGE('',*,*,#41800,.T.);
#58592=ORIENTED_EDGE('',*,*,#39771,.F.);
#58593=ORIENTED_EDGE('',*,*,#41614,.F.);
#58594=ORIENTED_EDGE('',*,*,#38479,.T.);
#58595=ORIENTED_EDGE('',*,*,#41808,.T.);
#58596=ORIENTED_EDGE('',*,*,#39772,.T.);
#58597=ORIENTED_EDGE('',*,*,#41808,.F.);
#58598=ORIENTED_EDGE('',*,*,#38478,.F.);
#58599=ORIENTED_EDGE('',*,*,#41809,.T.);
#58600=ORIENTED_EDGE('',*,*,#39773,.F.);
#58601=ORIENTED_EDGE('',*,*,#41809,.F.);
#58602=ORIENTED_EDGE('',*,*,#38477,.T.);
#58603=ORIENTED_EDGE('',*,*,#41619,.T.);
#58604=ORIENTED_EDGE('',*,*,#40213,.T.);
#58605=ORIENTED_EDGE('',*,*,#41810,.F.);
#58606=ORIENTED_EDGE('',*,*,#38916,.F.);
#58607=ORIENTED_EDGE('',*,*,#41811,.T.);
#58608=ORIENTED_EDGE('',*,*,#40214,.F.);
#58609=ORIENTED_EDGE('',*,*,#41811,.F.);
#58610=ORIENTED_EDGE('',*,*,#38923,.T.);
#58611=ORIENTED_EDGE('',*,*,#41812,.T.);
#58612=ORIENTED_EDGE('',*,*,#40215,.T.);
#58613=ORIENTED_EDGE('',*,*,#41812,.F.);
#58614=ORIENTED_EDGE('',*,*,#38922,.F.);
#58615=ORIENTED_EDGE('',*,*,#41813,.T.);
#58616=ORIENTED_EDGE('',*,*,#40216,.F.);
#58617=ORIENTED_EDGE('',*,*,#41813,.F.);
#58618=ORIENTED_EDGE('',*,*,#38921,.T.);
#58619=ORIENTED_EDGE('',*,*,#41814,.T.);
#58620=ORIENTED_EDGE('',*,*,#40217,.T.);
#58621=ORIENTED_EDGE('',*,*,#41814,.F.);
#58622=ORIENTED_EDGE('',*,*,#38920,.F.);
#58623=ORIENTED_EDGE('',*,*,#41815,.T.);
#58624=ORIENTED_EDGE('',*,*,#40218,.F.);
#58625=ORIENTED_EDGE('',*,*,#41815,.F.);
#58626=ORIENTED_EDGE('',*,*,#38919,.T.);
#58627=ORIENTED_EDGE('',*,*,#41816,.T.);
#58628=ORIENTED_EDGE('',*,*,#40219,.T.);
#58629=ORIENTED_EDGE('',*,*,#41816,.F.);
#58630=ORIENTED_EDGE('',*,*,#38918,.F.);
#58631=ORIENTED_EDGE('',*,*,#41817,.T.);
#58632=ORIENTED_EDGE('',*,*,#40220,.F.);
#58633=ORIENTED_EDGE('',*,*,#41817,.F.);
#58634=ORIENTED_EDGE('',*,*,#38917,.T.);
#58635=ORIENTED_EDGE('',*,*,#41810,.T.);
#58636=ORIENTED_EDGE('',*,*,#40205,.T.);
#58637=ORIENTED_EDGE('',*,*,#41818,.F.);
#58638=ORIENTED_EDGE('',*,*,#38908,.F.);
#58639=ORIENTED_EDGE('',*,*,#41819,.T.);
#58640=ORIENTED_EDGE('',*,*,#40206,.F.);
#58641=ORIENTED_EDGE('',*,*,#41819,.F.);
#58642=ORIENTED_EDGE('',*,*,#38915,.T.);
#58643=ORIENTED_EDGE('',*,*,#41820,.T.);
#58644=ORIENTED_EDGE('',*,*,#40207,.T.);
#58645=ORIENTED_EDGE('',*,*,#41820,.F.);
#58646=ORIENTED_EDGE('',*,*,#38914,.F.);
#58647=ORIENTED_EDGE('',*,*,#41821,.T.);
#58648=ORIENTED_EDGE('',*,*,#40208,.F.);
#58649=ORIENTED_EDGE('',*,*,#41821,.F.);
#58650=ORIENTED_EDGE('',*,*,#38913,.T.);
#58651=ORIENTED_EDGE('',*,*,#41822,.T.);
#58652=ORIENTED_EDGE('',*,*,#40209,.T.);
#58653=ORIENTED_EDGE('',*,*,#41822,.F.);
#58654=ORIENTED_EDGE('',*,*,#38912,.F.);
#58655=ORIENTED_EDGE('',*,*,#41823,.T.);
#58656=ORIENTED_EDGE('',*,*,#40210,.F.);
#58657=ORIENTED_EDGE('',*,*,#41823,.F.);
#58658=ORIENTED_EDGE('',*,*,#38911,.T.);
#58659=ORIENTED_EDGE('',*,*,#41824,.T.);
#58660=ORIENTED_EDGE('',*,*,#40211,.T.);
#58661=ORIENTED_EDGE('',*,*,#41824,.F.);
#58662=ORIENTED_EDGE('',*,*,#38910,.F.);
#58663=ORIENTED_EDGE('',*,*,#41825,.T.);
#58664=ORIENTED_EDGE('',*,*,#40212,.F.);
#58665=ORIENTED_EDGE('',*,*,#41825,.F.);
#58666=ORIENTED_EDGE('',*,*,#38909,.T.);
#58667=ORIENTED_EDGE('',*,*,#41818,.T.);
#58668=ORIENTED_EDGE('',*,*,#41826,.T.);
#58669=ORIENTED_EDGE('',*,*,#41827,.T.);
#58670=ORIENTED_EDGE('',*,*,#40179,.T.);
#58671=ORIENTED_EDGE('',*,*,#40180,.F.);
#58672=ORIENTED_EDGE('',*,*,#41827,.F.);
#58673=ORIENTED_EDGE('',*,*,#41828,.F.);
#58674=ORIENTED_EDGE('',*,*,#40197,.T.);
#58675=ORIENTED_EDGE('',*,*,#41829,.F.);
#58676=ORIENTED_EDGE('',*,*,#38900,.F.);
#58677=ORIENTED_EDGE('',*,*,#41830,.T.);
#58678=ORIENTED_EDGE('',*,*,#40198,.F.);
#58679=ORIENTED_EDGE('',*,*,#41830,.F.);
#58680=ORIENTED_EDGE('',*,*,#38907,.T.);
#58681=ORIENTED_EDGE('',*,*,#41831,.T.);
#58682=ORIENTED_EDGE('',*,*,#40199,.T.);
#58683=ORIENTED_EDGE('',*,*,#41831,.F.);
#58684=ORIENTED_EDGE('',*,*,#38906,.F.);
#58685=ORIENTED_EDGE('',*,*,#41832,.T.);
#58686=ORIENTED_EDGE('',*,*,#40200,.F.);
#58687=ORIENTED_EDGE('',*,*,#41832,.F.);
#58688=ORIENTED_EDGE('',*,*,#38905,.T.);
#58689=ORIENTED_EDGE('',*,*,#41833,.T.);
#58690=ORIENTED_EDGE('',*,*,#40201,.T.);
#58691=ORIENTED_EDGE('',*,*,#41833,.F.);
#58692=ORIENTED_EDGE('',*,*,#38904,.F.);
#58693=ORIENTED_EDGE('',*,*,#41834,.T.);
#58694=ORIENTED_EDGE('',*,*,#40202,.F.);
#58695=ORIENTED_EDGE('',*,*,#41834,.F.);
#58696=ORIENTED_EDGE('',*,*,#38903,.T.);
#58697=ORIENTED_EDGE('',*,*,#41835,.T.);
#58698=ORIENTED_EDGE('',*,*,#40203,.T.);
#58699=ORIENTED_EDGE('',*,*,#41835,.F.);
#58700=ORIENTED_EDGE('',*,*,#38902,.F.);
#58701=ORIENTED_EDGE('',*,*,#41836,.T.);
#58702=ORIENTED_EDGE('',*,*,#40204,.F.);
#58703=ORIENTED_EDGE('',*,*,#41836,.F.);
#58704=ORIENTED_EDGE('',*,*,#38901,.T.);
#58705=ORIENTED_EDGE('',*,*,#41829,.T.);
#58706=ORIENTED_EDGE('',*,*,#40189,.T.);
#58707=ORIENTED_EDGE('',*,*,#41837,.F.);
#58708=ORIENTED_EDGE('',*,*,#38892,.F.);
#58709=ORIENTED_EDGE('',*,*,#41838,.T.);
#58710=ORIENTED_EDGE('',*,*,#40190,.F.);
#58711=ORIENTED_EDGE('',*,*,#41838,.F.);
#58712=ORIENTED_EDGE('',*,*,#38899,.T.);
#58713=ORIENTED_EDGE('',*,*,#41839,.T.);
#58714=ORIENTED_EDGE('',*,*,#40191,.T.);
#58715=ORIENTED_EDGE('',*,*,#41839,.F.);
#58716=ORIENTED_EDGE('',*,*,#38898,.F.);
#58717=ORIENTED_EDGE('',*,*,#41840,.T.);
#58718=ORIENTED_EDGE('',*,*,#40192,.F.);
#58719=ORIENTED_EDGE('',*,*,#41840,.F.);
#58720=ORIENTED_EDGE('',*,*,#38897,.T.);
#58721=ORIENTED_EDGE('',*,*,#41841,.T.);
#58722=ORIENTED_EDGE('',*,*,#40193,.T.);
#58723=ORIENTED_EDGE('',*,*,#41841,.F.);
#58724=ORIENTED_EDGE('',*,*,#38896,.F.);
#58725=ORIENTED_EDGE('',*,*,#41842,.T.);
#58726=ORIENTED_EDGE('',*,*,#40194,.F.);
#58727=ORIENTED_EDGE('',*,*,#41842,.F.);
#58728=ORIENTED_EDGE('',*,*,#38895,.T.);
#58729=ORIENTED_EDGE('',*,*,#41843,.T.);
#58730=ORIENTED_EDGE('',*,*,#40195,.T.);
#58731=ORIENTED_EDGE('',*,*,#41843,.F.);
#58732=ORIENTED_EDGE('',*,*,#38894,.F.);
#58733=ORIENTED_EDGE('',*,*,#41844,.T.);
#58734=ORIENTED_EDGE('',*,*,#40196,.F.);
#58735=ORIENTED_EDGE('',*,*,#41844,.F.);
#58736=ORIENTED_EDGE('',*,*,#38893,.T.);
#58737=ORIENTED_EDGE('',*,*,#41837,.T.);
#58738=ORIENTED_EDGE('',*,*,#40172,.F.);
#58739=ORIENTED_EDGE('',*,*,#41845,.T.);
#58740=ORIENTED_EDGE('',*,*,#38874,.T.);
#58741=ORIENTED_EDGE('',*,*,#41846,.T.);
#58742=ORIENTED_EDGE('',*,*,#40173,.T.);
#58743=ORIENTED_EDGE('',*,*,#41846,.F.);
#58744=ORIENTED_EDGE('',*,*,#38873,.F.);
#58745=ORIENTED_EDGE('',*,*,#41847,.T.);
#58746=ORIENTED_EDGE('',*,*,#40174,.F.);
#58747=ORIENTED_EDGE('',*,*,#41847,.F.);
#58748=ORIENTED_EDGE('',*,*,#38872,.T.);
#58749=ORIENTED_EDGE('',*,*,#41848,.T.);
#58750=ORIENTED_EDGE('',*,*,#40175,.T.);
#58751=ORIENTED_EDGE('',*,*,#41848,.F.);
#58752=ORIENTED_EDGE('',*,*,#38871,.F.);
#58753=ORIENTED_EDGE('',*,*,#41849,.T.);
#58754=ORIENTED_EDGE('',*,*,#38870,.T.);
#58755=ORIENTED_EDGE('',*,*,#41850,.T.);
#58756=ORIENTED_EDGE('',*,*,#40176,.F.);
#58757=ORIENTED_EDGE('',*,*,#41849,.F.);
#58758=ORIENTED_EDGE('',*,*,#39779,.F.);
#58759=ORIENTED_EDGE('',*,*,#41661,.F.);
#58760=ORIENTED_EDGE('',*,*,#38471,.T.);
#58761=ORIENTED_EDGE('',*,*,#41851,.T.);
#58762=ORIENTED_EDGE('',*,*,#39780,.T.);
#58763=ORIENTED_EDGE('',*,*,#41851,.F.);
#58764=ORIENTED_EDGE('',*,*,#38470,.F.);
#58765=ORIENTED_EDGE('',*,*,#41852,.T.);
#58766=ORIENTED_EDGE('',*,*,#39781,.F.);
#58767=ORIENTED_EDGE('',*,*,#41852,.F.);
#58768=ORIENTED_EDGE('',*,*,#38469,.T.);
#58769=ORIENTED_EDGE('',*,*,#41666,.T.);
#58770=ORIENTED_EDGE('',*,*,#39842,.F.);
#58771=ORIENTED_EDGE('',*,*,#41853,.T.);
#58772=ORIENTED_EDGE('',*,*,#38461,.T.);
#58773=ORIENTED_EDGE('',*,*,#41854,.T.);
#58774=ORIENTED_EDGE('',*,*,#39843,.T.);
#58775=ORIENTED_EDGE('',*,*,#41854,.F.);
#58776=ORIENTED_EDGE('',*,*,#38460,.F.);
#58777=ORIENTED_EDGE('',*,*,#41855,.T.);
#58778=ORIENTED_EDGE('',*,*,#39834,.F.);
#58779=ORIENTED_EDGE('',*,*,#41855,.F.);
#58780=ORIENTED_EDGE('',*,*,#38459,.T.);
#58781=ORIENTED_EDGE('',*,*,#41671,.T.);
#58782=ORIENTED_EDGE('',*,*,#38868,.T.);
#58783=ORIENTED_EDGE('',*,*,#41856,.T.);
#58784=ORIENTED_EDGE('',*,*,#40170,.T.);
#58785=ORIENTED_EDGE('',*,*,#41857,.T.);
#58786=ORIENTED_EDGE('',*,*,#40178,.T.);
#58787=ORIENTED_EDGE('',*,*,#41828,.T.);
#58788=ORIENTED_EDGE('',*,*,#41826,.F.);
#58789=ORIENTED_EDGE('',*,*,#40181,.T.);
#58790=ORIENTED_EDGE('',*,*,#41858,.T.);
#58791=ORIENTED_EDGE('',*,*,#38876,.T.);
#58792=ORIENTED_EDGE('',*,*,#41859,.T.);
#58793=ORIENTED_EDGE('',*,*,#38884,.T.);
#58794=ORIENTED_EDGE('',*,*,#41860,.T.);
#58795=ORIENTED_EDGE('',*,*,#40295,.T.);
#58796=ORIENTED_EDGE('',*,*,#41861,.T.);
#58797=ORIENTED_EDGE('',*,*,#40167,.T.);
#58798=ORIENTED_EDGE('',*,*,#41862,.T.);
#58799=ORIENTED_EDGE('',*,*,#38856,.T.);
#58800=ORIENTED_EDGE('',*,*,#41863,.F.);
#58801=ORIENTED_EDGE('',*,*,#38462,.F.);
#58802=ORIENTED_EDGE('',*,*,#41853,.F.);
#58803=ORIENTED_EDGE('',*,*,#39841,.F.);
#58804=ORIENTED_EDGE('',*,*,#41672,.F.);
#58805=ORIENTED_EDGE('',*,*,#38875,.F.);
#58806=ORIENTED_EDGE('',*,*,#41845,.F.);
#58807=ORIENTED_EDGE('',*,*,#40171,.F.);
#58808=ORIENTED_EDGE('',*,*,#41856,.F.);
#58809=ORIENTED_EDGE('',*,*,#40177,.F.);
#58810=ORIENTED_EDGE('',*,*,#41850,.F.);
#58811=ORIENTED_EDGE('',*,*,#38869,.F.);
#58812=ORIENTED_EDGE('',*,*,#41857,.F.);
#58813=ORIENTED_EDGE('',*,*,#40188,.F.);
#58814=ORIENTED_EDGE('',*,*,#41791,.F.);
#58815=ORIENTED_EDGE('',*,*,#38877,.F.);
#58816=ORIENTED_EDGE('',*,*,#41858,.F.);
#58817=ORIENTED_EDGE('',*,*,#38883,.F.);
#58818=ORIENTED_EDGE('',*,*,#41786,.F.);
#58819=ORIENTED_EDGE('',*,*,#40182,.F.);
#58820=ORIENTED_EDGE('',*,*,#41859,.F.);
#58821=ORIENTED_EDGE('',*,*,#38891,.F.);
#58822=ORIENTED_EDGE('',*,*,#41738,.F.);
#58823=ORIENTED_EDGE('',*,*,#40296,.F.);
#58824=ORIENTED_EDGE('',*,*,#41860,.F.);
#58825=ORIENTED_EDGE('',*,*,#40294,.F.);
#58826=ORIENTED_EDGE('',*,*,#41743,.F.);
#58827=ORIENTED_EDGE('',*,*,#38885,.F.);
#58828=ORIENTED_EDGE('',*,*,#41861,.F.);
#58829=ORIENTED_EDGE('',*,*,#40166,.F.);
#58830=ORIENTED_EDGE('',*,*,#41689,.F.);
#58831=ORIENTED_EDGE('',*,*,#38857,.F.);
#58832=ORIENTED_EDGE('',*,*,#41862,.F.);
#58833=ORIENTED_EDGE('',*,*,#40123,.F.);
#58834=ORIENTED_EDGE('',*,*,#41680,.F.);
#58835=ORIENTED_EDGE('',*,*,#38863,.T.);
#58836=ORIENTED_EDGE('',*,*,#41864,.T.);
#58837=ORIENTED_EDGE('',*,*,#40125,.F.);
#58838=ORIENTED_EDGE('',*,*,#41865,.F.);
#58839=ORIENTED_EDGE('',*,*,#38861,.T.);
#58840=ORIENTED_EDGE('',*,*,#41682,.T.);
#58841=ORIENTED_EDGE('',*,*,#40124,.T.);
#58842=ORIENTED_EDGE('',*,*,#41864,.F.);
#58843=ORIENTED_EDGE('',*,*,#38862,.F.);
#58844=ORIENTED_EDGE('',*,*,#41865,.T.);
#58845=ORIENTED_EDGE('',*,*,#40162,.F.);
#58846=ORIENTED_EDGE('',*,*,#41866,.F.);
#58847=ORIENTED_EDGE('',*,*,#38853,.T.);
#58848=ORIENTED_EDGE('',*,*,#41686,.T.);
#58849=ORIENTED_EDGE('',*,*,#38854,.F.);
#58850=ORIENTED_EDGE('',*,*,#41866,.T.);
#58851=ORIENTED_EDGE('',*,*,#40169,.T.);
#58852=ORIENTED_EDGE('',*,*,#41867,.F.);
#58853=ORIENTED_EDGE('',*,*,#40155,.F.);
#58854=ORIENTED_EDGE('',*,*,#41690,.F.);
#58855=ORIENTED_EDGE('',*,*,#38847,.T.);
#58856=ORIENTED_EDGE('',*,*,#41868,.T.);
#58857=ORIENTED_EDGE('',*,*,#40157,.F.);
#58858=ORIENTED_EDGE('',*,*,#41869,.F.);
#58859=ORIENTED_EDGE('',*,*,#38845,.T.);
#58860=ORIENTED_EDGE('',*,*,#41692,.T.);
#58861=ORIENTED_EDGE('',*,*,#40156,.T.);
#58862=ORIENTED_EDGE('',*,*,#41868,.F.);
#58863=ORIENTED_EDGE('',*,*,#38846,.F.);
#58864=ORIENTED_EDGE('',*,*,#41869,.T.);
#58865=ORIENTED_EDGE('',*,*,#40147,.F.);
#58866=ORIENTED_EDGE('',*,*,#41696,.F.);
#58867=ORIENTED_EDGE('',*,*,#38839,.T.);
#58868=ORIENTED_EDGE('',*,*,#41870,.T.);
#58869=ORIENTED_EDGE('',*,*,#40149,.F.);
#58870=ORIENTED_EDGE('',*,*,#41871,.F.);
#58871=ORIENTED_EDGE('',*,*,#38837,.T.);
#58872=ORIENTED_EDGE('',*,*,#41698,.T.);
#58873=ORIENTED_EDGE('',*,*,#40148,.T.);
#58874=ORIENTED_EDGE('',*,*,#41870,.F.);
#58875=ORIENTED_EDGE('',*,*,#38838,.F.);
#58876=ORIENTED_EDGE('',*,*,#41871,.T.);
#58877=ORIENTED_EDGE('',*,*,#40139,.F.);
#58878=ORIENTED_EDGE('',*,*,#41702,.F.);
#58879=ORIENTED_EDGE('',*,*,#38831,.T.);
#58880=ORIENTED_EDGE('',*,*,#41872,.T.);
#58881=ORIENTED_EDGE('',*,*,#40141,.F.);
#58882=ORIENTED_EDGE('',*,*,#41873,.F.);
#58883=ORIENTED_EDGE('',*,*,#38829,.T.);
#58884=ORIENTED_EDGE('',*,*,#41704,.T.);
#58885=ORIENTED_EDGE('',*,*,#40140,.T.);
#58886=ORIENTED_EDGE('',*,*,#41872,.F.);
#58887=ORIENTED_EDGE('',*,*,#38830,.F.);
#58888=ORIENTED_EDGE('',*,*,#41873,.T.);
#58889=ORIENTED_EDGE('',*,*,#40131,.F.);
#58890=ORIENTED_EDGE('',*,*,#41708,.F.);
#58891=ORIENTED_EDGE('',*,*,#38815,.T.);
#58892=ORIENTED_EDGE('',*,*,#41874,.T.);
#58893=ORIENTED_EDGE('',*,*,#40133,.F.);
#58894=ORIENTED_EDGE('',*,*,#41875,.F.);
#58895=ORIENTED_EDGE('',*,*,#38813,.T.);
#58896=ORIENTED_EDGE('',*,*,#41710,.T.);
#58897=ORIENTED_EDGE('',*,*,#40132,.T.);
#58898=ORIENTED_EDGE('',*,*,#41874,.F.);
#58899=ORIENTED_EDGE('',*,*,#38814,.F.);
#58900=ORIENTED_EDGE('',*,*,#41875,.T.);
#58901=ORIENTED_EDGE('',*,*,#40115,.F.);
#58902=ORIENTED_EDGE('',*,*,#41714,.F.);
#58903=ORIENTED_EDGE('',*,*,#38823,.T.);
#58904=ORIENTED_EDGE('',*,*,#41876,.T.);
#58905=ORIENTED_EDGE('',*,*,#40117,.F.);
#58906=ORIENTED_EDGE('',*,*,#41877,.F.);
#58907=ORIENTED_EDGE('',*,*,#38821,.T.);
#58908=ORIENTED_EDGE('',*,*,#41716,.T.);
#58909=ORIENTED_EDGE('',*,*,#40116,.T.);
#58910=ORIENTED_EDGE('',*,*,#41876,.F.);
#58911=ORIENTED_EDGE('',*,*,#38822,.F.);
#58912=ORIENTED_EDGE('',*,*,#41877,.T.);
#58913=ORIENTED_EDGE('',*,*,#40516,.T.);
#58914=ORIENTED_EDGE('',*,*,#41878,.F.);
#58915=ORIENTED_EDGE('',*,*,#37758,.F.);
#58916=ORIENTED_EDGE('',*,*,#40615,.T.);
#58917=ORIENTED_EDGE('',*,*,#40523,.F.);
#58918=ORIENTED_EDGE('',*,*,#41879,.F.);
#58919=ORIENTED_EDGE('',*,*,#37759,.T.);
#58920=ORIENTED_EDGE('',*,*,#41878,.T.);
#58921=ORIENTED_EDGE('',*,*,#40522,.T.);
#58922=ORIENTED_EDGE('',*,*,#40620,.F.);
#58923=ORIENTED_EDGE('',*,*,#37752,.F.);
#58924=ORIENTED_EDGE('',*,*,#41879,.T.);
#58925=ORIENTED_EDGE('',*,*,#40416,.F.);
#58926=ORIENTED_EDGE('',*,*,#41880,.F.);
#58927=ORIENTED_EDGE('',*,*,#39116,.T.);
#58928=ORIENTED_EDGE('',*,*,#41881,.T.);
#58929=ORIENTED_EDGE('',*,*,#40423,.T.);
#58930=ORIENTED_EDGE('',*,*,#41882,.F.);
#58931=ORIENTED_EDGE('',*,*,#39117,.F.);
#58932=ORIENTED_EDGE('',*,*,#41880,.T.);
#58933=ORIENTED_EDGE('',*,*,#40422,.F.);
#58934=ORIENTED_EDGE('',*,*,#41883,.F.);
#58935=ORIENTED_EDGE('',*,*,#39118,.T.);
#58936=ORIENTED_EDGE('',*,*,#41882,.T.);
#58937=ORIENTED_EDGE('',*,*,#40421,.T.);
#58938=ORIENTED_EDGE('',*,*,#41884,.F.);
#58939=ORIENTED_EDGE('',*,*,#39119,.F.);
#58940=ORIENTED_EDGE('',*,*,#41883,.T.);
#58941=ORIENTED_EDGE('',*,*,#40420,.F.);
#58942=ORIENTED_EDGE('',*,*,#41885,.F.);
#58943=ORIENTED_EDGE('',*,*,#39120,.T.);
#58944=ORIENTED_EDGE('',*,*,#41884,.T.);
#58945=ORIENTED_EDGE('',*,*,#40419,.T.);
#58946=ORIENTED_EDGE('',*,*,#41886,.F.);
#58947=ORIENTED_EDGE('',*,*,#39121,.F.);
#58948=ORIENTED_EDGE('',*,*,#41885,.T.);
#58949=ORIENTED_EDGE('',*,*,#40418,.F.);
#58950=ORIENTED_EDGE('',*,*,#41887,.F.);
#58951=ORIENTED_EDGE('',*,*,#39122,.T.);
#58952=ORIENTED_EDGE('',*,*,#41886,.T.);
#58953=ORIENTED_EDGE('',*,*,#40417,.T.);
#58954=ORIENTED_EDGE('',*,*,#41881,.F.);
#58955=ORIENTED_EDGE('',*,*,#39123,.F.);
#58956=ORIENTED_EDGE('',*,*,#41887,.T.);
#58957=ORIENTED_EDGE('',*,*,#40408,.F.);
#58958=ORIENTED_EDGE('',*,*,#41888,.F.);
#58959=ORIENTED_EDGE('',*,*,#39108,.T.);
#58960=ORIENTED_EDGE('',*,*,#41889,.T.);
#58961=ORIENTED_EDGE('',*,*,#40415,.T.);
#58962=ORIENTED_EDGE('',*,*,#41890,.F.);
#58963=ORIENTED_EDGE('',*,*,#39109,.F.);
#58964=ORIENTED_EDGE('',*,*,#41888,.T.);
#58965=ORIENTED_EDGE('',*,*,#40414,.F.);
#58966=ORIENTED_EDGE('',*,*,#41891,.F.);
#58967=ORIENTED_EDGE('',*,*,#39110,.T.);
#58968=ORIENTED_EDGE('',*,*,#41890,.T.);
#58969=ORIENTED_EDGE('',*,*,#40413,.T.);
#58970=ORIENTED_EDGE('',*,*,#41892,.F.);
#58971=ORIENTED_EDGE('',*,*,#39111,.F.);
#58972=ORIENTED_EDGE('',*,*,#41891,.T.);
#58973=ORIENTED_EDGE('',*,*,#40412,.F.);
#58974=ORIENTED_EDGE('',*,*,#41893,.F.);
#58975=ORIENTED_EDGE('',*,*,#39112,.T.);
#58976=ORIENTED_EDGE('',*,*,#41892,.T.);
#58977=ORIENTED_EDGE('',*,*,#40411,.T.);
#58978=ORIENTED_EDGE('',*,*,#41894,.F.);
#58979=ORIENTED_EDGE('',*,*,#39113,.F.);
#58980=ORIENTED_EDGE('',*,*,#41893,.T.);
#58981=ORIENTED_EDGE('',*,*,#40410,.F.);
#58982=ORIENTED_EDGE('',*,*,#41895,.F.);
#58983=ORIENTED_EDGE('',*,*,#39114,.T.);
#58984=ORIENTED_EDGE('',*,*,#41894,.T.);
#58985=ORIENTED_EDGE('',*,*,#40409,.T.);
#58986=ORIENTED_EDGE('',*,*,#41889,.F.);
#58987=ORIENTED_EDGE('',*,*,#39115,.F.);
#58988=ORIENTED_EDGE('',*,*,#41895,.T.);
#58989=ORIENTED_EDGE('',*,*,#40428,.T.);
#58990=ORIENTED_EDGE('',*,*,#41896,.F.);
#58991=ORIENTED_EDGE('',*,*,#39014,.F.);
#58992=ORIENTED_EDGE('',*,*,#41897,.F.);
#58993=ORIENTED_EDGE('',*,*,#40427,.F.);
#58994=ORIENTED_EDGE('',*,*,#41898,.F.);
#58995=ORIENTED_EDGE('',*,*,#39015,.T.);
#58996=ORIENTED_EDGE('',*,*,#41896,.T.);
#58997=ORIENTED_EDGE('',*,*,#40426,.T.);
#58998=ORIENTED_EDGE('',*,*,#41899,.F.);
#58999=ORIENTED_EDGE('',*,*,#39016,.F.);
#59000=ORIENTED_EDGE('',*,*,#41898,.T.);
#59001=ORIENTED_EDGE('',*,*,#40425,.F.);
#59002=ORIENTED_EDGE('',*,*,#41900,.F.);
#59003=ORIENTED_EDGE('',*,*,#39017,.T.);
#59004=ORIENTED_EDGE('',*,*,#41899,.T.);
#59005=ORIENTED_EDGE('',*,*,#39018,.F.);
#59006=ORIENTED_EDGE('',*,*,#41900,.T.);
#59007=ORIENTED_EDGE('',*,*,#40424,.T.);
#59008=ORIENTED_EDGE('',*,*,#41901,.F.);
#59009=ORIENTED_EDGE('',*,*,#40400,.F.);
#59010=ORIENTED_EDGE('',*,*,#41902,.F.);
#59011=ORIENTED_EDGE('',*,*,#39100,.T.);
#59012=ORIENTED_EDGE('',*,*,#41903,.T.);
#59013=ORIENTED_EDGE('',*,*,#40407,.T.);
#59014=ORIENTED_EDGE('',*,*,#41904,.F.);
#59015=ORIENTED_EDGE('',*,*,#39101,.F.);
#59016=ORIENTED_EDGE('',*,*,#41902,.T.);
#59017=ORIENTED_EDGE('',*,*,#40406,.F.);
#59018=ORIENTED_EDGE('',*,*,#41905,.F.);
#59019=ORIENTED_EDGE('',*,*,#39102,.T.);
#59020=ORIENTED_EDGE('',*,*,#41904,.T.);
#59021=ORIENTED_EDGE('',*,*,#40405,.T.);
#59022=ORIENTED_EDGE('',*,*,#41906,.F.);
#59023=ORIENTED_EDGE('',*,*,#39103,.F.);
#59024=ORIENTED_EDGE('',*,*,#41905,.T.);
#59025=ORIENTED_EDGE('',*,*,#40404,.F.);
#59026=ORIENTED_EDGE('',*,*,#41907,.F.);
#59027=ORIENTED_EDGE('',*,*,#39104,.T.);
#59028=ORIENTED_EDGE('',*,*,#41906,.T.);
#59029=ORIENTED_EDGE('',*,*,#40403,.T.);
#59030=ORIENTED_EDGE('',*,*,#41908,.F.);
#59031=ORIENTED_EDGE('',*,*,#39105,.F.);
#59032=ORIENTED_EDGE('',*,*,#41907,.T.);
#59033=ORIENTED_EDGE('',*,*,#40402,.F.);
#59034=ORIENTED_EDGE('',*,*,#41909,.F.);
#59035=ORIENTED_EDGE('',*,*,#39106,.T.);
#59036=ORIENTED_EDGE('',*,*,#41908,.T.);
#59037=ORIENTED_EDGE('',*,*,#40401,.T.);
#59038=ORIENTED_EDGE('',*,*,#41903,.F.);
#59039=ORIENTED_EDGE('',*,*,#39107,.F.);
#59040=ORIENTED_EDGE('',*,*,#41909,.T.);
#59041=ORIENTED_EDGE('',*,*,#40392,.F.);
#59042=ORIENTED_EDGE('',*,*,#41910,.F.);
#59043=ORIENTED_EDGE('',*,*,#39092,.T.);
#59044=ORIENTED_EDGE('',*,*,#41911,.T.);
#59045=ORIENTED_EDGE('',*,*,#40399,.T.);
#59046=ORIENTED_EDGE('',*,*,#41912,.F.);
#59047=ORIENTED_EDGE('',*,*,#39093,.F.);
#59048=ORIENTED_EDGE('',*,*,#41910,.T.);
#59049=ORIENTED_EDGE('',*,*,#40398,.F.);
#59050=ORIENTED_EDGE('',*,*,#41913,.F.);
#59051=ORIENTED_EDGE('',*,*,#39094,.T.);
#59052=ORIENTED_EDGE('',*,*,#41912,.T.);
#59053=ORIENTED_EDGE('',*,*,#40397,.T.);
#59054=ORIENTED_EDGE('',*,*,#41914,.F.);
#59055=ORIENTED_EDGE('',*,*,#39095,.F.);
#59056=ORIENTED_EDGE('',*,*,#41913,.T.);
#59057=ORIENTED_EDGE('',*,*,#40396,.F.);
#59058=ORIENTED_EDGE('',*,*,#41915,.F.);
#59059=ORIENTED_EDGE('',*,*,#39096,.T.);
#59060=ORIENTED_EDGE('',*,*,#41914,.T.);
#59061=ORIENTED_EDGE('',*,*,#40395,.T.);
#59062=ORIENTED_EDGE('',*,*,#41916,.F.);
#59063=ORIENTED_EDGE('',*,*,#39097,.F.);
#59064=ORIENTED_EDGE('',*,*,#41915,.T.);
#59065=ORIENTED_EDGE('',*,*,#40394,.F.);
#59066=ORIENTED_EDGE('',*,*,#41917,.F.);
#59067=ORIENTED_EDGE('',*,*,#39098,.T.);
#59068=ORIENTED_EDGE('',*,*,#41916,.T.);
#59069=ORIENTED_EDGE('',*,*,#40393,.T.);
#59070=ORIENTED_EDGE('',*,*,#41911,.F.);
#59071=ORIENTED_EDGE('',*,*,#39099,.F.);
#59072=ORIENTED_EDGE('',*,*,#41917,.T.);
#59073=ORIENTED_EDGE('',*,*,#40384,.F.);
#59074=ORIENTED_EDGE('',*,*,#41918,.F.);
#59075=ORIENTED_EDGE('',*,*,#39084,.T.);
#59076=ORIENTED_EDGE('',*,*,#41919,.T.);
#59077=ORIENTED_EDGE('',*,*,#40391,.T.);
#59078=ORIENTED_EDGE('',*,*,#41920,.F.);
#59079=ORIENTED_EDGE('',*,*,#39085,.F.);
#59080=ORIENTED_EDGE('',*,*,#41918,.T.);
#59081=ORIENTED_EDGE('',*,*,#40390,.F.);
#59082=ORIENTED_EDGE('',*,*,#41921,.F.);
#59083=ORIENTED_EDGE('',*,*,#39086,.T.);
#59084=ORIENTED_EDGE('',*,*,#41920,.T.);
#59085=ORIENTED_EDGE('',*,*,#40389,.T.);
#59086=ORIENTED_EDGE('',*,*,#41922,.F.);
#59087=ORIENTED_EDGE('',*,*,#39087,.F.);
#59088=ORIENTED_EDGE('',*,*,#41921,.T.);
#59089=ORIENTED_EDGE('',*,*,#40388,.F.);
#59090=ORIENTED_EDGE('',*,*,#41923,.F.);
#59091=ORIENTED_EDGE('',*,*,#39088,.T.);
#59092=ORIENTED_EDGE('',*,*,#41922,.T.);
#59093=ORIENTED_EDGE('',*,*,#40387,.T.);
#59094=ORIENTED_EDGE('',*,*,#41924,.F.);
#59095=ORIENTED_EDGE('',*,*,#39089,.F.);
#59096=ORIENTED_EDGE('',*,*,#41923,.T.);
#59097=ORIENTED_EDGE('',*,*,#40386,.F.);
#59098=ORIENTED_EDGE('',*,*,#41925,.F.);
#59099=ORIENTED_EDGE('',*,*,#39090,.T.);
#59100=ORIENTED_EDGE('',*,*,#41924,.T.);
#59101=ORIENTED_EDGE('',*,*,#40385,.T.);
#59102=ORIENTED_EDGE('',*,*,#41919,.F.);
#59103=ORIENTED_EDGE('',*,*,#39091,.F.);
#59104=ORIENTED_EDGE('',*,*,#41925,.T.);
#59105=ORIENTED_EDGE('',*,*,#40508,.T.);
#59106=ORIENTED_EDGE('',*,*,#41926,.F.);
#59107=ORIENTED_EDGE('',*,*,#37766,.F.);
#59108=ORIENTED_EDGE('',*,*,#40667,.T.);
#59109=ORIENTED_EDGE('',*,*,#40515,.F.);
#59110=ORIENTED_EDGE('',*,*,#41927,.F.);
#59111=ORIENTED_EDGE('',*,*,#37767,.T.);
#59112=ORIENTED_EDGE('',*,*,#41926,.T.);
#59113=ORIENTED_EDGE('',*,*,#40514,.T.);
#59114=ORIENTED_EDGE('',*,*,#40672,.F.);
#59115=ORIENTED_EDGE('',*,*,#37760,.F.);
#59116=ORIENTED_EDGE('',*,*,#41927,.T.);
#59117=ORIENTED_EDGE('',*,*,#40376,.F.);
#59118=ORIENTED_EDGE('',*,*,#41928,.F.);
#59119=ORIENTED_EDGE('',*,*,#39076,.T.);
#59120=ORIENTED_EDGE('',*,*,#41929,.T.);
#59121=ORIENTED_EDGE('',*,*,#40383,.T.);
#59122=ORIENTED_EDGE('',*,*,#41930,.F.);
#59123=ORIENTED_EDGE('',*,*,#39077,.F.);
#59124=ORIENTED_EDGE('',*,*,#41928,.T.);
#59125=ORIENTED_EDGE('',*,*,#40382,.F.);
#59126=ORIENTED_EDGE('',*,*,#41931,.F.);
#59127=ORIENTED_EDGE('',*,*,#39078,.T.);
#59128=ORIENTED_EDGE('',*,*,#41930,.T.);
#59129=ORIENTED_EDGE('',*,*,#40381,.T.);
#59130=ORIENTED_EDGE('',*,*,#41932,.F.);
#59131=ORIENTED_EDGE('',*,*,#39079,.F.);
#59132=ORIENTED_EDGE('',*,*,#41931,.T.);
#59133=ORIENTED_EDGE('',*,*,#40380,.F.);
#59134=ORIENTED_EDGE('',*,*,#41933,.F.);
#59135=ORIENTED_EDGE('',*,*,#39080,.T.);
#59136=ORIENTED_EDGE('',*,*,#41932,.T.);
#59137=ORIENTED_EDGE('',*,*,#40379,.T.);
#59138=ORIENTED_EDGE('',*,*,#41934,.F.);
#59139=ORIENTED_EDGE('',*,*,#39081,.F.);
#59140=ORIENTED_EDGE('',*,*,#41933,.T.);
#59141=ORIENTED_EDGE('',*,*,#40378,.F.);
#59142=ORIENTED_EDGE('',*,*,#41935,.F.);
#59143=ORIENTED_EDGE('',*,*,#39082,.T.);
#59144=ORIENTED_EDGE('',*,*,#41934,.T.);
#59145=ORIENTED_EDGE('',*,*,#40377,.T.);
#59146=ORIENTED_EDGE('',*,*,#41929,.F.);
#59147=ORIENTED_EDGE('',*,*,#39083,.F.);
#59148=ORIENTED_EDGE('',*,*,#41935,.T.);
#59149=ORIENTED_EDGE('',*,*,#40368,.F.);
#59150=ORIENTED_EDGE('',*,*,#41936,.F.);
#59151=ORIENTED_EDGE('',*,*,#39068,.T.);
#59152=ORIENTED_EDGE('',*,*,#41937,.T.);
#59153=ORIENTED_EDGE('',*,*,#40375,.T.);
#59154=ORIENTED_EDGE('',*,*,#41938,.F.);
#59155=ORIENTED_EDGE('',*,*,#39069,.F.);
#59156=ORIENTED_EDGE('',*,*,#41936,.T.);
#59157=ORIENTED_EDGE('',*,*,#40374,.F.);
#59158=ORIENTED_EDGE('',*,*,#41939,.F.);
#59159=ORIENTED_EDGE('',*,*,#39070,.T.);
#59160=ORIENTED_EDGE('',*,*,#41938,.T.);
#59161=ORIENTED_EDGE('',*,*,#40373,.T.);
#59162=ORIENTED_EDGE('',*,*,#41940,.F.);
#59163=ORIENTED_EDGE('',*,*,#39071,.F.);
#59164=ORIENTED_EDGE('',*,*,#41939,.T.);
#59165=ORIENTED_EDGE('',*,*,#40372,.F.);
#59166=ORIENTED_EDGE('',*,*,#41941,.F.);
#59167=ORIENTED_EDGE('',*,*,#39072,.T.);
#59168=ORIENTED_EDGE('',*,*,#41940,.T.);
#59169=ORIENTED_EDGE('',*,*,#40371,.T.);
#59170=ORIENTED_EDGE('',*,*,#41942,.F.);
#59171=ORIENTED_EDGE('',*,*,#39073,.F.);
#59172=ORIENTED_EDGE('',*,*,#41941,.T.);
#59173=ORIENTED_EDGE('',*,*,#40370,.F.);
#59174=ORIENTED_EDGE('',*,*,#41943,.F.);
#59175=ORIENTED_EDGE('',*,*,#39074,.T.);
#59176=ORIENTED_EDGE('',*,*,#41942,.T.);
#59177=ORIENTED_EDGE('',*,*,#40369,.T.);
#59178=ORIENTED_EDGE('',*,*,#41937,.F.);
#59179=ORIENTED_EDGE('',*,*,#39075,.F.);
#59180=ORIENTED_EDGE('',*,*,#41943,.T.);
#59181=ORIENTED_EDGE('',*,*,#40318,.T.);
#59182=ORIENTED_EDGE('',*,*,#41944,.F.);
#59183=ORIENTED_EDGE('',*,*,#39006,.F.);
#59184=ORIENTED_EDGE('',*,*,#41945,.F.);
#59185=ORIENTED_EDGE('',*,*,#40317,.F.);
#59186=ORIENTED_EDGE('',*,*,#41946,.F.);
#59187=ORIENTED_EDGE('',*,*,#39007,.T.);
#59188=ORIENTED_EDGE('',*,*,#41944,.T.);
#59189=ORIENTED_EDGE('',*,*,#40316,.T.);
#59190=ORIENTED_EDGE('',*,*,#41947,.F.);
#59191=ORIENTED_EDGE('',*,*,#39008,.F.);
#59192=ORIENTED_EDGE('',*,*,#41946,.T.);
#59193=ORIENTED_EDGE('',*,*,#40315,.F.);
#59194=ORIENTED_EDGE('',*,*,#41948,.F.);
#59195=ORIENTED_EDGE('',*,*,#39009,.T.);
#59196=ORIENTED_EDGE('',*,*,#41947,.T.);
#59197=ORIENTED_EDGE('',*,*,#39010,.F.);
#59198=ORIENTED_EDGE('',*,*,#41948,.T.);
#59199=ORIENTED_EDGE('',*,*,#40314,.T.);
#59200=ORIENTED_EDGE('',*,*,#41949,.F.);
#59201=ORIENTED_EDGE('',*,*,#40360,.F.);
#59202=ORIENTED_EDGE('',*,*,#41950,.F.);
#59203=ORIENTED_EDGE('',*,*,#39060,.T.);
#59204=ORIENTED_EDGE('',*,*,#41951,.T.);
#59205=ORIENTED_EDGE('',*,*,#40367,.T.);
#59206=ORIENTED_EDGE('',*,*,#41952,.F.);
#59207=ORIENTED_EDGE('',*,*,#39061,.F.);
#59208=ORIENTED_EDGE('',*,*,#41950,.T.);
#59209=ORIENTED_EDGE('',*,*,#40366,.F.);
#59210=ORIENTED_EDGE('',*,*,#41953,.F.);
#59211=ORIENTED_EDGE('',*,*,#39062,.T.);
#59212=ORIENTED_EDGE('',*,*,#41952,.T.);
#59213=ORIENTED_EDGE('',*,*,#40365,.T.);
#59214=ORIENTED_EDGE('',*,*,#41954,.F.);
#59215=ORIENTED_EDGE('',*,*,#39063,.F.);
#59216=ORIENTED_EDGE('',*,*,#41953,.T.);
#59217=ORIENTED_EDGE('',*,*,#40364,.F.);
#59218=ORIENTED_EDGE('',*,*,#41955,.F.);
#59219=ORIENTED_EDGE('',*,*,#39064,.T.);
#59220=ORIENTED_EDGE('',*,*,#41954,.T.);
#59221=ORIENTED_EDGE('',*,*,#40363,.T.);
#59222=ORIENTED_EDGE('',*,*,#41956,.F.);
#59223=ORIENTED_EDGE('',*,*,#39065,.F.);
#59224=ORIENTED_EDGE('',*,*,#41955,.T.);
#59225=ORIENTED_EDGE('',*,*,#40362,.F.);
#59226=ORIENTED_EDGE('',*,*,#41957,.F.);
#59227=ORIENTED_EDGE('',*,*,#39066,.T.);
#59228=ORIENTED_EDGE('',*,*,#41956,.T.);
#59229=ORIENTED_EDGE('',*,*,#40361,.T.);
#59230=ORIENTED_EDGE('',*,*,#41951,.F.);
#59231=ORIENTED_EDGE('',*,*,#39067,.F.);
#59232=ORIENTED_EDGE('',*,*,#41957,.T.);
#59233=ORIENTED_EDGE('',*,*,#40352,.F.);
#59234=ORIENTED_EDGE('',*,*,#41958,.F.);
#59235=ORIENTED_EDGE('',*,*,#39052,.T.);
#59236=ORIENTED_EDGE('',*,*,#41959,.T.);
#59237=ORIENTED_EDGE('',*,*,#40359,.T.);
#59238=ORIENTED_EDGE('',*,*,#41960,.F.);
#59239=ORIENTED_EDGE('',*,*,#39053,.F.);
#59240=ORIENTED_EDGE('',*,*,#41958,.T.);
#59241=ORIENTED_EDGE('',*,*,#40358,.F.);
#59242=ORIENTED_EDGE('',*,*,#41961,.F.);
#59243=ORIENTED_EDGE('',*,*,#39054,.T.);
#59244=ORIENTED_EDGE('',*,*,#41960,.T.);
#59245=ORIENTED_EDGE('',*,*,#40357,.T.);
#59246=ORIENTED_EDGE('',*,*,#41962,.F.);
#59247=ORIENTED_EDGE('',*,*,#39055,.F.);
#59248=ORIENTED_EDGE('',*,*,#41961,.T.);
#59249=ORIENTED_EDGE('',*,*,#40356,.F.);
#59250=ORIENTED_EDGE('',*,*,#41963,.F.);
#59251=ORIENTED_EDGE('',*,*,#39056,.T.);
#59252=ORIENTED_EDGE('',*,*,#41962,.T.);
#59253=ORIENTED_EDGE('',*,*,#40355,.T.);
#59254=ORIENTED_EDGE('',*,*,#41964,.F.);
#59255=ORIENTED_EDGE('',*,*,#39057,.F.);
#59256=ORIENTED_EDGE('',*,*,#41963,.T.);
#59257=ORIENTED_EDGE('',*,*,#40354,.F.);
#59258=ORIENTED_EDGE('',*,*,#41965,.F.);
#59259=ORIENTED_EDGE('',*,*,#39058,.T.);
#59260=ORIENTED_EDGE('',*,*,#41964,.T.);
#59261=ORIENTED_EDGE('',*,*,#40353,.T.);
#59262=ORIENTED_EDGE('',*,*,#41959,.F.);
#59263=ORIENTED_EDGE('',*,*,#39059,.F.);
#59264=ORIENTED_EDGE('',*,*,#41965,.T.);
#59265=ORIENTED_EDGE('',*,*,#40500,.T.);
#59266=ORIENTED_EDGE('',*,*,#41966,.F.);
#59267=ORIENTED_EDGE('',*,*,#37774,.F.);
#59268=ORIENTED_EDGE('',*,*,#40711,.T.);
#59269=ORIENTED_EDGE('',*,*,#40507,.F.);
#59270=ORIENTED_EDGE('',*,*,#41967,.F.);
#59271=ORIENTED_EDGE('',*,*,#37775,.T.);
#59272=ORIENTED_EDGE('',*,*,#41966,.T.);
#59273=ORIENTED_EDGE('',*,*,#40506,.T.);
#59274=ORIENTED_EDGE('',*,*,#40716,.F.);
#59275=ORIENTED_EDGE('',*,*,#37768,.F.);
#59276=ORIENTED_EDGE('',*,*,#41967,.T.);
#59277=ORIENTED_EDGE('',*,*,#40344,.F.);
#59278=ORIENTED_EDGE('',*,*,#41968,.F.);
#59279=ORIENTED_EDGE('',*,*,#39044,.T.);
#59280=ORIENTED_EDGE('',*,*,#41969,.T.);
#59281=ORIENTED_EDGE('',*,*,#40351,.T.);
#59282=ORIENTED_EDGE('',*,*,#41970,.F.);
#59283=ORIENTED_EDGE('',*,*,#39045,.F.);
#59284=ORIENTED_EDGE('',*,*,#41968,.T.);
#59285=ORIENTED_EDGE('',*,*,#40350,.F.);
#59286=ORIENTED_EDGE('',*,*,#41971,.F.);
#59287=ORIENTED_EDGE('',*,*,#39046,.T.);
#59288=ORIENTED_EDGE('',*,*,#41970,.T.);
#59289=ORIENTED_EDGE('',*,*,#40349,.T.);
#59290=ORIENTED_EDGE('',*,*,#41972,.F.);
#59291=ORIENTED_EDGE('',*,*,#39047,.F.);
#59292=ORIENTED_EDGE('',*,*,#41971,.T.);
#59293=ORIENTED_EDGE('',*,*,#40348,.F.);
#59294=ORIENTED_EDGE('',*,*,#41973,.F.);
#59295=ORIENTED_EDGE('',*,*,#39048,.T.);
#59296=ORIENTED_EDGE('',*,*,#41972,.T.);
#59297=ORIENTED_EDGE('',*,*,#40347,.T.);
#59298=ORIENTED_EDGE('',*,*,#41974,.F.);
#59299=ORIENTED_EDGE('',*,*,#39049,.F.);
#59300=ORIENTED_EDGE('',*,*,#41973,.T.);
#59301=ORIENTED_EDGE('',*,*,#40346,.F.);
#59302=ORIENTED_EDGE('',*,*,#41975,.F.);
#59303=ORIENTED_EDGE('',*,*,#39050,.T.);
#59304=ORIENTED_EDGE('',*,*,#41974,.T.);
#59305=ORIENTED_EDGE('',*,*,#40345,.T.);
#59306=ORIENTED_EDGE('',*,*,#41969,.F.);
#59307=ORIENTED_EDGE('',*,*,#39051,.F.);
#59308=ORIENTED_EDGE('',*,*,#41975,.T.);
#59309=ORIENTED_EDGE('',*,*,#40336,.F.);
#59310=ORIENTED_EDGE('',*,*,#41976,.F.);
#59311=ORIENTED_EDGE('',*,*,#39036,.T.);
#59312=ORIENTED_EDGE('',*,*,#41977,.T.);
#59313=ORIENTED_EDGE('',*,*,#40343,.T.);
#59314=ORIENTED_EDGE('',*,*,#41978,.F.);
#59315=ORIENTED_EDGE('',*,*,#39037,.F.);
#59316=ORIENTED_EDGE('',*,*,#41976,.T.);
#59317=ORIENTED_EDGE('',*,*,#40342,.F.);
#59318=ORIENTED_EDGE('',*,*,#41979,.F.);
#59319=ORIENTED_EDGE('',*,*,#39038,.T.);
#59320=ORIENTED_EDGE('',*,*,#41978,.T.);
#59321=ORIENTED_EDGE('',*,*,#40341,.T.);
#59322=ORIENTED_EDGE('',*,*,#41980,.F.);
#59323=ORIENTED_EDGE('',*,*,#39039,.F.);
#59324=ORIENTED_EDGE('',*,*,#41979,.T.);
#59325=ORIENTED_EDGE('',*,*,#40340,.F.);
#59326=ORIENTED_EDGE('',*,*,#41981,.F.);
#59327=ORIENTED_EDGE('',*,*,#39040,.T.);
#59328=ORIENTED_EDGE('',*,*,#41980,.T.);
#59329=ORIENTED_EDGE('',*,*,#40339,.T.);
#59330=ORIENTED_EDGE('',*,*,#41982,.F.);
#59331=ORIENTED_EDGE('',*,*,#39041,.F.);
#59332=ORIENTED_EDGE('',*,*,#41981,.T.);
#59333=ORIENTED_EDGE('',*,*,#40338,.F.);
#59334=ORIENTED_EDGE('',*,*,#41983,.F.);
#59335=ORIENTED_EDGE('',*,*,#39042,.T.);
#59336=ORIENTED_EDGE('',*,*,#41982,.T.);
#59337=ORIENTED_EDGE('',*,*,#40337,.T.);
#59338=ORIENTED_EDGE('',*,*,#41977,.F.);
#59339=ORIENTED_EDGE('',*,*,#39043,.F.);
#59340=ORIENTED_EDGE('',*,*,#41983,.T.);
#59341=ORIENTED_EDGE('',*,*,#41984,.F.);
#59342=ORIENTED_EDGE('',*,*,#40311,.F.);
#59343=ORIENTED_EDGE('',*,*,#41985,.F.);
#59344=ORIENTED_EDGE('',*,*,#40310,.T.);
#59345=ORIENTED_EDGE('',*,*,#41986,.T.);
#59346=ORIENTED_EDGE('',*,*,#41985,.T.);
#59347=ORIENTED_EDGE('',*,*,#40328,.F.);
#59348=ORIENTED_EDGE('',*,*,#41987,.F.);
#59349=ORIENTED_EDGE('',*,*,#39028,.T.);
#59350=ORIENTED_EDGE('',*,*,#41988,.T.);
#59351=ORIENTED_EDGE('',*,*,#40335,.T.);
#59352=ORIENTED_EDGE('',*,*,#41989,.F.);
#59353=ORIENTED_EDGE('',*,*,#39029,.F.);
#59354=ORIENTED_EDGE('',*,*,#41987,.T.);
#59355=ORIENTED_EDGE('',*,*,#40334,.F.);
#59356=ORIENTED_EDGE('',*,*,#41990,.F.);
#59357=ORIENTED_EDGE('',*,*,#39030,.T.);
#59358=ORIENTED_EDGE('',*,*,#41989,.T.);
#59359=ORIENTED_EDGE('',*,*,#40333,.T.);
#59360=ORIENTED_EDGE('',*,*,#41991,.F.);
#59361=ORIENTED_EDGE('',*,*,#39031,.F.);
#59362=ORIENTED_EDGE('',*,*,#41990,.T.);
#59363=ORIENTED_EDGE('',*,*,#40332,.F.);
#59364=ORIENTED_EDGE('',*,*,#41992,.F.);
#59365=ORIENTED_EDGE('',*,*,#39032,.T.);
#59366=ORIENTED_EDGE('',*,*,#41991,.T.);
#59367=ORIENTED_EDGE('',*,*,#40331,.T.);
#59368=ORIENTED_EDGE('',*,*,#41993,.F.);
#59369=ORIENTED_EDGE('',*,*,#39033,.F.);
#59370=ORIENTED_EDGE('',*,*,#41992,.T.);
#59371=ORIENTED_EDGE('',*,*,#40330,.F.);
#59372=ORIENTED_EDGE('',*,*,#41994,.F.);
#59373=ORIENTED_EDGE('',*,*,#39034,.T.);
#59374=ORIENTED_EDGE('',*,*,#41993,.T.);
#59375=ORIENTED_EDGE('',*,*,#40329,.T.);
#59376=ORIENTED_EDGE('',*,*,#41988,.F.);
#59377=ORIENTED_EDGE('',*,*,#39035,.F.);
#59378=ORIENTED_EDGE('',*,*,#41994,.T.);
#59379=ORIENTED_EDGE('',*,*,#40320,.F.);
#59380=ORIENTED_EDGE('',*,*,#41995,.F.);
#59381=ORIENTED_EDGE('',*,*,#39020,.T.);
#59382=ORIENTED_EDGE('',*,*,#41996,.T.);
#59383=ORIENTED_EDGE('',*,*,#40327,.T.);
#59384=ORIENTED_EDGE('',*,*,#41997,.F.);
#59385=ORIENTED_EDGE('',*,*,#39021,.F.);
#59386=ORIENTED_EDGE('',*,*,#41995,.T.);
#59387=ORIENTED_EDGE('',*,*,#40326,.F.);
#59388=ORIENTED_EDGE('',*,*,#41998,.F.);
#59389=ORIENTED_EDGE('',*,*,#39022,.T.);
#59390=ORIENTED_EDGE('',*,*,#41997,.T.);
#59391=ORIENTED_EDGE('',*,*,#40325,.T.);
#59392=ORIENTED_EDGE('',*,*,#41999,.F.);
#59393=ORIENTED_EDGE('',*,*,#39023,.F.);
#59394=ORIENTED_EDGE('',*,*,#41998,.T.);
#59395=ORIENTED_EDGE('',*,*,#40324,.F.);
#59396=ORIENTED_EDGE('',*,*,#42000,.F.);
#59397=ORIENTED_EDGE('',*,*,#39024,.T.);
#59398=ORIENTED_EDGE('',*,*,#41999,.T.);
#59399=ORIENTED_EDGE('',*,*,#40323,.T.);
#59400=ORIENTED_EDGE('',*,*,#42001,.F.);
#59401=ORIENTED_EDGE('',*,*,#39025,.F.);
#59402=ORIENTED_EDGE('',*,*,#42000,.T.);
#59403=ORIENTED_EDGE('',*,*,#40322,.F.);
#59404=ORIENTED_EDGE('',*,*,#42002,.F.);
#59405=ORIENTED_EDGE('',*,*,#39026,.T.);
#59406=ORIENTED_EDGE('',*,*,#42001,.T.);
#59407=ORIENTED_EDGE('',*,*,#40321,.T.);
#59408=ORIENTED_EDGE('',*,*,#41996,.F.);
#59409=ORIENTED_EDGE('',*,*,#39027,.F.);
#59410=ORIENTED_EDGE('',*,*,#42002,.T.);
#59411=ORIENTED_EDGE('',*,*,#40307,.T.);
#59412=ORIENTED_EDGE('',*,*,#42003,.F.);
#59413=ORIENTED_EDGE('',*,*,#38998,.F.);
#59414=ORIENTED_EDGE('',*,*,#42004,.F.);
#59415=ORIENTED_EDGE('',*,*,#40306,.F.);
#59416=ORIENTED_EDGE('',*,*,#42005,.F.);
#59417=ORIENTED_EDGE('',*,*,#38999,.T.);
#59418=ORIENTED_EDGE('',*,*,#42003,.T.);
#59419=ORIENTED_EDGE('',*,*,#40305,.T.);
#59420=ORIENTED_EDGE('',*,*,#42006,.F.);
#59421=ORIENTED_EDGE('',*,*,#39000,.F.);
#59422=ORIENTED_EDGE('',*,*,#42005,.T.);
#59423=ORIENTED_EDGE('',*,*,#40304,.F.);
#59424=ORIENTED_EDGE('',*,*,#42007,.F.);
#59425=ORIENTED_EDGE('',*,*,#39001,.T.);
#59426=ORIENTED_EDGE('',*,*,#42006,.T.);
#59427=ORIENTED_EDGE('',*,*,#39002,.F.);
#59428=ORIENTED_EDGE('',*,*,#42007,.T.);
#59429=ORIENTED_EDGE('',*,*,#40303,.T.);
#59430=ORIENTED_EDGE('',*,*,#42008,.F.);
#59431=ORIENTED_EDGE('',*,*,#40492,.T.);
#59432=ORIENTED_EDGE('',*,*,#42009,.F.);
#59433=ORIENTED_EDGE('',*,*,#37782,.F.);
#59434=ORIENTED_EDGE('',*,*,#40758,.T.);
#59435=ORIENTED_EDGE('',*,*,#40499,.F.);
#59436=ORIENTED_EDGE('',*,*,#42010,.F.);
#59437=ORIENTED_EDGE('',*,*,#37783,.T.);
#59438=ORIENTED_EDGE('',*,*,#42009,.T.);
#59439=ORIENTED_EDGE('',*,*,#40498,.T.);
#59440=ORIENTED_EDGE('',*,*,#40763,.F.);
#59441=ORIENTED_EDGE('',*,*,#37776,.F.);
#59442=ORIENTED_EDGE('',*,*,#42010,.T.);
#59443=ORIENTED_EDGE('',*,*,#40491,.T.);
#59444=ORIENTED_EDGE('',*,*,#42011,.F.);
#59445=ORIENTED_EDGE('',*,*,#37702,.F.);
#59446=ORIENTED_EDGE('',*,*,#42012,.F.);
#59447=ORIENTED_EDGE('',*,*,#40490,.F.);
#59448=ORIENTED_EDGE('',*,*,#42013,.F.);
#59449=ORIENTED_EDGE('',*,*,#37703,.T.);
#59450=ORIENTED_EDGE('',*,*,#42011,.T.);
#59451=ORIENTED_EDGE('',*,*,#40489,.T.);
#59452=ORIENTED_EDGE('',*,*,#40768,.F.);
#59453=ORIENTED_EDGE('',*,*,#37704,.F.);
#59454=ORIENTED_EDGE('',*,*,#42013,.T.);
#59455=ORIENTED_EDGE('',*,*,#38996,.F.);
#59456=ORIENTED_EDGE('',*,*,#42014,.F.);
#59457=ORIENTED_EDGE('',*,*,#40301,.F.);
#59458=ORIENTED_EDGE('',*,*,#42015,.F.);
#59459=ORIENTED_EDGE('',*,*,#40309,.F.);
#59460=ORIENTED_EDGE('',*,*,#41984,.T.);
#59461=ORIENTED_EDGE('',*,*,#41986,.F.);
#59462=ORIENTED_EDGE('',*,*,#40312,.F.);
#59463=ORIENTED_EDGE('',*,*,#42016,.F.);
#59464=ORIENTED_EDGE('',*,*,#39004,.F.);
#59465=ORIENTED_EDGE('',*,*,#42017,.F.);
#59466=ORIENTED_EDGE('',*,*,#39012,.F.);
#59467=ORIENTED_EDGE('',*,*,#42018,.F.);
#59468=ORIENTED_EDGE('',*,*,#40430,.F.);
#59469=ORIENTED_EDGE('',*,*,#42019,.F.);
#59470=ORIENTED_EDGE('',*,*,#37701,.T.);
#59471=ORIENTED_EDGE('',*,*,#40770,.T.);
#59472=ORIENTED_EDGE('',*,*,#40482,.T.);
#59473=ORIENTED_EDGE('',*,*,#42012,.T.);
#59474=ORIENTED_EDGE('',*,*,#38997,.T.);
#59475=ORIENTED_EDGE('',*,*,#42015,.T.);
#59476=ORIENTED_EDGE('',*,*,#40308,.T.);
#59477=ORIENTED_EDGE('',*,*,#42004,.T.);
#59478=ORIENTED_EDGE('',*,*,#40302,.T.);
#59479=ORIENTED_EDGE('',*,*,#42014,.T.);
#59480=ORIENTED_EDGE('',*,*,#39003,.T.);
#59481=ORIENTED_EDGE('',*,*,#42008,.T.);
#59482=ORIENTED_EDGE('',*,*,#40313,.T.);
#59483=ORIENTED_EDGE('',*,*,#42017,.T.);
#59484=ORIENTED_EDGE('',*,*,#39011,.T.);
#59485=ORIENTED_EDGE('',*,*,#41949,.T.);
#59486=ORIENTED_EDGE('',*,*,#39005,.T.);
#59487=ORIENTED_EDGE('',*,*,#42016,.T.);
#59488=ORIENTED_EDGE('',*,*,#40319,.T.);
#59489=ORIENTED_EDGE('',*,*,#41945,.T.);
#59490=ORIENTED_EDGE('',*,*,#39013,.T.);
#59491=ORIENTED_EDGE('',*,*,#42019,.T.);
#59492=ORIENTED_EDGE('',*,*,#40429,.T.);
#59493=ORIENTED_EDGE('',*,*,#41897,.T.);
#59494=ORIENTED_EDGE('',*,*,#40431,.T.);
#59495=ORIENTED_EDGE('',*,*,#42018,.T.);
#59496=ORIENTED_EDGE('',*,*,#39019,.T.);
#59497=ORIENTED_EDGE('',*,*,#41901,.T.);
#59498=ORIENTED_EDGE('',*,*,#40168,.T.);
#59499=ORIENTED_EDGE('',*,*,#41863,.T.);
#59500=ORIENTED_EDGE('',*,*,#38855,.T.);
#59501=ORIENTED_EDGE('',*,*,#41867,.T.);
#59502=ORIENTED_EDGE('',*,*,#42020,.F.);
#59503=ORIENTED_EDGE('',*,*,#42021,.F.);
#59504=ORIENTED_EDGE('',*,*,#42022,.T.);
#59505=ORIENTED_EDGE('',*,*,#42023,.T.);
#59506=ORIENTED_EDGE('',*,*,#42024,.T.);
#59507=ORIENTED_EDGE('',*,*,#42025,.F.);
#59508=ORIENTED_EDGE('',*,*,#42026,.F.);
#59509=ORIENTED_EDGE('',*,*,#42021,.T.);
#59510=ORIENTED_EDGE('',*,*,#42027,.T.);
#59511=ORIENTED_EDGE('',*,*,#42028,.F.);
#59512=ORIENTED_EDGE('',*,*,#42029,.F.);
#59513=ORIENTED_EDGE('',*,*,#42025,.T.);
#59514=ORIENTED_EDGE('',*,*,#42030,.F.);
#59515=ORIENTED_EDGE('',*,*,#42031,.F.);
#59516=ORIENTED_EDGE('',*,*,#42032,.T.);
#59517=ORIENTED_EDGE('',*,*,#42028,.T.);
#59518=ORIENTED_EDGE('',*,*,#42033,.T.);
#59519=ORIENTED_EDGE('',*,*,#42034,.F.);
#59520=ORIENTED_EDGE('',*,*,#42035,.F.);
#59521=ORIENTED_EDGE('',*,*,#42031,.T.);
#59522=ORIENTED_EDGE('',*,*,#42036,.T.);
#59523=ORIENTED_EDGE('',*,*,#42037,.F.);
#59524=ORIENTED_EDGE('',*,*,#42038,.F.);
#59525=ORIENTED_EDGE('',*,*,#42034,.T.);
#59526=ORIENTED_EDGE('',*,*,#42039,.T.);
#59527=ORIENTED_EDGE('',*,*,#42040,.F.);
#59528=ORIENTED_EDGE('',*,*,#42041,.F.);
#59529=ORIENTED_EDGE('',*,*,#42037,.T.);
#59530=ORIENTED_EDGE('',*,*,#42042,.F.);
#59531=ORIENTED_EDGE('',*,*,#42023,.F.);
#59532=ORIENTED_EDGE('',*,*,#42043,.T.);
#59533=ORIENTED_EDGE('',*,*,#42040,.T.);
#59534=ORIENTED_EDGE('',*,*,#42022,.F.);
#59535=ORIENTED_EDGE('',*,*,#42026,.T.);
#59536=ORIENTED_EDGE('',*,*,#42029,.T.);
#59537=ORIENTED_EDGE('',*,*,#42032,.F.);
#59538=ORIENTED_EDGE('',*,*,#42035,.T.);
#59539=ORIENTED_EDGE('',*,*,#42038,.T.);
#59540=ORIENTED_EDGE('',*,*,#42041,.T.);
#59541=ORIENTED_EDGE('',*,*,#42043,.F.);
#59542=ORIENTED_EDGE('',*,*,#42020,.T.);
#59543=ORIENTED_EDGE('',*,*,#42042,.T.);
#59544=ORIENTED_EDGE('',*,*,#42039,.F.);
#59545=ORIENTED_EDGE('',*,*,#42036,.F.);
#59546=ORIENTED_EDGE('',*,*,#42033,.F.);
#59547=ORIENTED_EDGE('',*,*,#42030,.T.);
#59548=ORIENTED_EDGE('',*,*,#42027,.F.);
#59549=ORIENTED_EDGE('',*,*,#42024,.F.);
#59550=ORIENTED_EDGE('',*,*,#42044,.F.);
#59551=ORIENTED_EDGE('',*,*,#42045,.T.);
#59552=ORIENTED_EDGE('',*,*,#42046,.T.);
#59553=ORIENTED_EDGE('',*,*,#42045,.F.);
#59554=ORIENTED_EDGE('',*,*,#42047,.F.);
#59555=ORIENTED_EDGE('',*,*,#42048,.T.);
#59556=ORIENTED_EDGE('',*,*,#42049,.T.);
#59557=ORIENTED_EDGE('',*,*,#42048,.F.);
#59558=ORIENTED_EDGE('',*,*,#42049,.F.);
#59559=ORIENTED_EDGE('',*,*,#42050,.T.);
#59560=ORIENTED_EDGE('',*,*,#42051,.T.);
#59561=ORIENTED_EDGE('',*,*,#42050,.F.);
#59562=ORIENTED_EDGE('',*,*,#42051,.F.);
#59563=ORIENTED_EDGE('',*,*,#42052,.T.);
#59564=ORIENTED_EDGE('',*,*,#42053,.T.);
#59565=ORIENTED_EDGE('',*,*,#42052,.F.);
#59566=ORIENTED_EDGE('',*,*,#42053,.F.);
#59567=ORIENTED_EDGE('',*,*,#42054,.F.);
#59568=ORIENTED_EDGE('',*,*,#42055,.T.);
#59569=ORIENTED_EDGE('',*,*,#42056,.F.);
#59570=ORIENTED_EDGE('',*,*,#42057,.T.);
#59571=ORIENTED_EDGE('',*,*,#42058,.F.);
#59572=ORIENTED_EDGE('',*,*,#42059,.T.);
#59573=ORIENTED_EDGE('',*,*,#42060,.F.);
#59574=ORIENTED_EDGE('',*,*,#42059,.F.);
#59575=ORIENTED_EDGE('',*,*,#42060,.T.);
#59576=ORIENTED_EDGE('',*,*,#42044,.T.);
#59577=ORIENTED_EDGE('',*,*,#42047,.T.);
#59578=ORIENTED_EDGE('',*,*,#42046,.F.);
#59579=ORIENTED_EDGE('',*,*,#42056,.T.);
#59580=ORIENTED_EDGE('',*,*,#42061,.T.);
#59581=ORIENTED_EDGE('',*,*,#42054,.T.);
#59582=ORIENTED_EDGE('',*,*,#42062,.T.);
#59583=ORIENTED_EDGE('',*,*,#42062,.F.);
#59584=ORIENTED_EDGE('',*,*,#42057,.F.);
#59585=ORIENTED_EDGE('',*,*,#42061,.F.);
#59586=ORIENTED_EDGE('',*,*,#42055,.F.);
#59587=ORIENTED_EDGE('',*,*,#42063,.F.);
#59588=ORIENTED_EDGE('',*,*,#42064,.T.);
#59589=ORIENTED_EDGE('',*,*,#42065,.T.);
#59590=ORIENTED_EDGE('',*,*,#42064,.F.);
#59591=ORIENTED_EDGE('',*,*,#42066,.F.);
#59592=ORIENTED_EDGE('',*,*,#42067,.T.);
#59593=ORIENTED_EDGE('',*,*,#42068,.T.);
#59594=ORIENTED_EDGE('',*,*,#42067,.F.);
#59595=ORIENTED_EDGE('',*,*,#42068,.F.);
#59596=ORIENTED_EDGE('',*,*,#42069,.T.);
#59597=ORIENTED_EDGE('',*,*,#42070,.T.);
#59598=ORIENTED_EDGE('',*,*,#42069,.F.);
#59599=ORIENTED_EDGE('',*,*,#42070,.F.);
#59600=ORIENTED_EDGE('',*,*,#42071,.T.);
#59601=ORIENTED_EDGE('',*,*,#42072,.T.);
#59602=ORIENTED_EDGE('',*,*,#42071,.F.);
#59603=ORIENTED_EDGE('',*,*,#42072,.F.);
#59604=ORIENTED_EDGE('',*,*,#42073,.F.);
#59605=ORIENTED_EDGE('',*,*,#42074,.T.);
#59606=ORIENTED_EDGE('',*,*,#42075,.F.);
#59607=ORIENTED_EDGE('',*,*,#42076,.T.);
#59608=ORIENTED_EDGE('',*,*,#42077,.F.);
#59609=ORIENTED_EDGE('',*,*,#42078,.T.);
#59610=ORIENTED_EDGE('',*,*,#42079,.F.);
#59611=ORIENTED_EDGE('',*,*,#42078,.F.);
#59612=ORIENTED_EDGE('',*,*,#42079,.T.);
#59613=ORIENTED_EDGE('',*,*,#42063,.T.);
#59614=ORIENTED_EDGE('',*,*,#42066,.T.);
#59615=ORIENTED_EDGE('',*,*,#42065,.F.);
#59616=ORIENTED_EDGE('',*,*,#42073,.T.);
#59617=ORIENTED_EDGE('',*,*,#42080,.T.);
#59618=ORIENTED_EDGE('',*,*,#42075,.T.);
#59619=ORIENTED_EDGE('',*,*,#42081,.T.);
#59620=ORIENTED_EDGE('',*,*,#42080,.F.);
#59621=ORIENTED_EDGE('',*,*,#42076,.F.);
#59622=ORIENTED_EDGE('',*,*,#42081,.F.);
#59623=ORIENTED_EDGE('',*,*,#42074,.F.);
#59624=ORIENTED_EDGE('',*,*,#42082,.T.);
#59625=ORIENTED_EDGE('',*,*,#42083,.T.);
#59626=ORIENTED_EDGE('',*,*,#42084,.T.);
#59627=ORIENTED_EDGE('',*,*,#42085,.T.);
#59628=ORIENTED_EDGE('',*,*,#42058,.T.);
#59629=ORIENTED_EDGE('',*,*,#42086,.T.);
#59630=ORIENTED_EDGE('',*,*,#42087,.T.);
#59631=ORIENTED_EDGE('',*,*,#42088,.T.);
#59632=ORIENTED_EDGE('',*,*,#42089,.T.);
#59633=ORIENTED_EDGE('',*,*,#42090,.T.);
#59634=ORIENTED_EDGE('',*,*,#42091,.T.);
#59635=ORIENTED_EDGE('',*,*,#42092,.T.);
#59636=ORIENTED_EDGE('',*,*,#42093,.T.);
#59637=ORIENTED_EDGE('',*,*,#42094,.T.);
#59638=ORIENTED_EDGE('',*,*,#42095,.T.);
#59639=ORIENTED_EDGE('',*,*,#42077,.T.);
#59640=ORIENTED_EDGE('',*,*,#42096,.T.);
#59641=ORIENTED_EDGE('',*,*,#42097,.T.);
#59642=ORIENTED_EDGE('',*,*,#42098,.T.);
#59643=ORIENTED_EDGE('',*,*,#42099,.T.);
#59644=ORIENTED_EDGE('',*,*,#42100,.T.);
#59645=ORIENTED_EDGE('',*,*,#42101,.T.);
#59646=ORIENTED_EDGE('',*,*,#42102,.T.);
#59647=ORIENTED_EDGE('',*,*,#42103,.T.);
#59648=ORIENTED_EDGE('',*,*,#42104,.T.);
#59649=ORIENTED_EDGE('',*,*,#42105,.T.);
#59650=ORIENTED_EDGE('',*,*,#42106,.T.);
#59651=ORIENTED_EDGE('',*,*,#42107,.T.);
#59652=ORIENTED_EDGE('',*,*,#42108,.F.);
#59653=ORIENTED_EDGE('',*,*,#42109,.T.);
#59654=ORIENTED_EDGE('',*,*,#42110,.T.);
#59655=ORIENTED_EDGE('',*,*,#42111,.T.);
#59656=ORIENTED_EDGE('',*,*,#42108,.T.);
#59657=ORIENTED_EDGE('',*,*,#42112,.T.);
#59658=ORIENTED_EDGE('',*,*,#42113,.T.);
#59659=ORIENTED_EDGE('',*,*,#42114,.T.);
#59660=ORIENTED_EDGE('',*,*,#42115,.T.);
#59661=ORIENTED_EDGE('',*,*,#42116,.T.);
#59662=ORIENTED_EDGE('',*,*,#42117,.F.);
#59663=ORIENTED_EDGE('',*,*,#42118,.T.);
#59664=ORIENTED_EDGE('',*,*,#42119,.T.);
#59665=ORIENTED_EDGE('',*,*,#42120,.T.);
#59666=ORIENTED_EDGE('',*,*,#42121,.T.);
#59667=ORIENTED_EDGE('',*,*,#42117,.T.);
#59668=ORIENTED_EDGE('',*,*,#42122,.T.);
#59669=ORIENTED_EDGE('',*,*,#42123,.T.);
#59670=ORIENTED_EDGE('',*,*,#42124,.F.);
#59671=ORIENTED_EDGE('',*,*,#42125,.T.);
#59672=ORIENTED_EDGE('',*,*,#42126,.T.);
#59673=ORIENTED_EDGE('',*,*,#42127,.T.);
#59674=ORIENTED_EDGE('',*,*,#42128,.T.);
#59675=ORIENTED_EDGE('',*,*,#42129,.T.);
#59676=ORIENTED_EDGE('',*,*,#42130,.T.);
#59677=ORIENTED_EDGE('',*,*,#42124,.T.);
#59678=ORIENTED_EDGE('',*,*,#42131,.T.);
#59679=ORIENTED_EDGE('',*,*,#42132,.T.);
#59680=ORIENTED_EDGE('',*,*,#42133,.F.);
#59681=ORIENTED_EDGE('',*,*,#42134,.T.);
#59682=ORIENTED_EDGE('',*,*,#42135,.T.);
#59683=ORIENTED_EDGE('',*,*,#42136,.T.);
#59684=ORIENTED_EDGE('',*,*,#42137,.T.);
#59685=ORIENTED_EDGE('',*,*,#42138,.T.);
#59686=ORIENTED_EDGE('',*,*,#42139,.T.);
#59687=ORIENTED_EDGE('',*,*,#42133,.T.);
#59688=ORIENTED_EDGE('',*,*,#42140,.T.);
#59689=ORIENTED_EDGE('',*,*,#42141,.T.);
#59690=ORIENTED_EDGE('',*,*,#42142,.F.);
#59691=ORIENTED_EDGE('',*,*,#42134,.F.);
#59692=ORIENTED_EDGE('',*,*,#42139,.F.);
#59693=ORIENTED_EDGE('',*,*,#42143,.F.);
#59694=ORIENTED_EDGE('',*,*,#42144,.F.);
#59695=ORIENTED_EDGE('',*,*,#42142,.T.);
#59696=ORIENTED_EDGE('',*,*,#42145,.F.);
#59697=ORIENTED_EDGE('',*,*,#42131,.F.);
#59698=ORIENTED_EDGE('',*,*,#42127,.F.);
#59699=ORIENTED_EDGE('',*,*,#42146,.F.);
#59700=ORIENTED_EDGE('',*,*,#42147,.F.);
#59701=ORIENTED_EDGE('',*,*,#42145,.T.);
#59702=ORIENTED_EDGE('',*,*,#42148,.F.);
#59703=ORIENTED_EDGE('',*,*,#42149,.F.);
#59704=ORIENTED_EDGE('',*,*,#42091,.F.);
#59705=ORIENTED_EDGE('',*,*,#42144,.T.);
#59706=ORIENTED_EDGE('',*,*,#42090,.F.);
#59707=ORIENTED_EDGE('',*,*,#42150,.F.);
#59708=ORIENTED_EDGE('',*,*,#42135,.F.);
#59709=ORIENTED_EDGE('',*,*,#42140,.F.);
#59710=ORIENTED_EDGE('',*,*,#42136,.F.);
#59711=ORIENTED_EDGE('',*,*,#42151,.F.);
#59712=ORIENTED_EDGE('',*,*,#42152,.F.);
#59713=ORIENTED_EDGE('',*,*,#42149,.T.);
#59714=ORIENTED_EDGE('',*,*,#42146,.T.);
#59715=ORIENTED_EDGE('',*,*,#42153,.F.);
#59716=ORIENTED_EDGE('',*,*,#42151,.T.);
#59717=ORIENTED_EDGE('',*,*,#42150,.T.);
#59718=ORIENTED_EDGE('',*,*,#42154,.F.);
#59719=ORIENTED_EDGE('',*,*,#42130,.F.);
#59720=ORIENTED_EDGE('',*,*,#42155,.F.);
#59721=ORIENTED_EDGE('',*,*,#42156,.F.);
#59722=ORIENTED_EDGE('',*,*,#42125,.F.);
#59723=ORIENTED_EDGE('',*,*,#42153,.T.);
#59724=ORIENTED_EDGE('',*,*,#42126,.F.);
#59725=ORIENTED_EDGE('',*,*,#42157,.F.);
#59726=ORIENTED_EDGE('',*,*,#42092,.F.);
#59727=ORIENTED_EDGE('',*,*,#42154,.T.);
#59728=ORIENTED_EDGE('',*,*,#42095,.F.);
#59729=ORIENTED_EDGE('',*,*,#42158,.F.);
#59730=ORIENTED_EDGE('',*,*,#42159,.F.);
#59731=ORIENTED_EDGE('',*,*,#42157,.T.);
#59732=ORIENTED_EDGE('',*,*,#42156,.T.);
#59733=ORIENTED_EDGE('',*,*,#42160,.F.);
#59734=ORIENTED_EDGE('',*,*,#42161,.T.);
#59735=ORIENTED_EDGE('',*,*,#42158,.T.);
#59736=ORIENTED_EDGE('',*,*,#42162,.F.);
#59737=ORIENTED_EDGE('',*,*,#42163,.F.);
#59738=ORIENTED_EDGE('',*,*,#42160,.T.);
#59739=ORIENTED_EDGE('',*,*,#42164,.F.);
#59740=ORIENTED_EDGE('',*,*,#42165,.F.);
#59741=ORIENTED_EDGE('',*,*,#42093,.F.);
#59742=ORIENTED_EDGE('',*,*,#42162,.T.);
#59743=ORIENTED_EDGE('',*,*,#42094,.F.);
#59744=ORIENTED_EDGE('',*,*,#42166,.F.);
#59745=ORIENTED_EDGE('',*,*,#42087,.F.);
#59746=ORIENTED_EDGE('',*,*,#42163,.T.);
#59747=ORIENTED_EDGE('',*,*,#42086,.F.);
#59748=ORIENTED_EDGE('',*,*,#42167,.F.);
#59749=ORIENTED_EDGE('',*,*,#42168,.F.);
#59750=ORIENTED_EDGE('',*,*,#42165,.T.);
#59751=ORIENTED_EDGE('',*,*,#42169,.T.);
#59752=ORIENTED_EDGE('',*,*,#42170,.F.);
#59753=ORIENTED_EDGE('',*,*,#42166,.T.);
#59754=ORIENTED_EDGE('',*,*,#42171,.F.);
#59755=ORIENTED_EDGE('',*,*,#42167,.T.);
#59756=ORIENTED_EDGE('',*,*,#42172,.F.);
#59757=ORIENTED_EDGE('',*,*,#42170,.T.);
#59758=ORIENTED_EDGE('',*,*,#42173,.F.);
#59759=ORIENTED_EDGE('',*,*,#42174,.F.);
#59760=ORIENTED_EDGE('',*,*,#42088,.F.);
#59761=ORIENTED_EDGE('',*,*,#42172,.T.);
#59762=ORIENTED_EDGE('',*,*,#42089,.F.);
#59763=ORIENTED_EDGE('',*,*,#42175,.F.);
#59764=ORIENTED_EDGE('',*,*,#42084,.F.);
#59765=ORIENTED_EDGE('',*,*,#42171,.T.);
#59766=ORIENTED_EDGE('',*,*,#42083,.F.);
#59767=ORIENTED_EDGE('',*,*,#42176,.F.);
#59768=ORIENTED_EDGE('',*,*,#42177,.F.);
#59769=ORIENTED_EDGE('',*,*,#42121,.F.);
#59770=ORIENTED_EDGE('',*,*,#42178,.F.);
#59771=ORIENTED_EDGE('',*,*,#42179,.F.);
#59772=ORIENTED_EDGE('',*,*,#42118,.F.);
#59773=ORIENTED_EDGE('',*,*,#42175,.T.);
#59774=ORIENTED_EDGE('',*,*,#42174,.T.);
#59775=ORIENTED_EDGE('',*,*,#42180,.F.);
#59776=ORIENTED_EDGE('',*,*,#42181,.F.);
#59777=ORIENTED_EDGE('',*,*,#42176,.T.);
#59778=ORIENTED_EDGE('',*,*,#42182,.F.);
#59779=ORIENTED_EDGE('',*,*,#42183,.F.);
#59780=ORIENTED_EDGE('',*,*,#42179,.T.);
#59781=ORIENTED_EDGE('',*,*,#42184,.F.);
#59782=ORIENTED_EDGE('',*,*,#42180,.T.);
#59783=ORIENTED_EDGE('',*,*,#42185,.F.);
#59784=ORIENTED_EDGE('',*,*,#42186,.F.);
#59785=ORIENTED_EDGE('',*,*,#42085,.F.);
#59786=ORIENTED_EDGE('',*,*,#42182,.T.);
#59787=ORIENTED_EDGE('',*,*,#42082,.F.);
#59788=ORIENTED_EDGE('',*,*,#42187,.F.);
#59789=ORIENTED_EDGE('',*,*,#42098,.F.);
#59790=ORIENTED_EDGE('',*,*,#42181,.T.);
#59791=ORIENTED_EDGE('',*,*,#42097,.F.);
#59792=ORIENTED_EDGE('',*,*,#42188,.F.);
#59793=ORIENTED_EDGE('',*,*,#42189,.F.);
#59794=ORIENTED_EDGE('',*,*,#42184,.T.);
#59795=ORIENTED_EDGE('',*,*,#42190,.F.);
#59796=ORIENTED_EDGE('',*,*,#42191,.F.);
#59797=ORIENTED_EDGE('',*,*,#42105,.F.);
#59798=ORIENTED_EDGE('',*,*,#42183,.T.);
#59799=ORIENTED_EDGE('',*,*,#42104,.F.);
#59800=ORIENTED_EDGE('',*,*,#42192,.F.);
#59801=ORIENTED_EDGE('',*,*,#42115,.F.);
#59802=ORIENTED_EDGE('',*,*,#42122,.F.);
#59803=ORIENTED_EDGE('',*,*,#42116,.F.);
#59804=ORIENTED_EDGE('',*,*,#42193,.F.);
#59805=ORIENTED_EDGE('',*,*,#42194,.F.);
#59806=ORIENTED_EDGE('',*,*,#42187,.T.);
#59807=ORIENTED_EDGE('',*,*,#42186,.T.);
#59808=ORIENTED_EDGE('',*,*,#42195,.F.);
#59809=ORIENTED_EDGE('',*,*,#42196,.T.);
#59810=ORIENTED_EDGE('',*,*,#42188,.T.);
#59811=ORIENTED_EDGE('',*,*,#42197,.F.);
#59812=ORIENTED_EDGE('',*,*,#42191,.T.);
#59813=ORIENTED_EDGE('',*,*,#42193,.T.);
#59814=ORIENTED_EDGE('',*,*,#42192,.T.);
#59815=ORIENTED_EDGE('',*,*,#42198,.F.);
#59816=ORIENTED_EDGE('',*,*,#42195,.T.);
#59817=ORIENTED_EDGE('',*,*,#42199,.F.);
#59818=ORIENTED_EDGE('',*,*,#42200,.F.);
#59819=ORIENTED_EDGE('',*,*,#42099,.F.);
#59820=ORIENTED_EDGE('',*,*,#42197,.T.);
#59821=ORIENTED_EDGE('',*,*,#42096,.F.);
#59822=ORIENTED_EDGE('',*,*,#42201,.F.);
#59823=ORIENTED_EDGE('',*,*,#42100,.F.);
#59824=ORIENTED_EDGE('',*,*,#42198,.T.);
#59825=ORIENTED_EDGE('',*,*,#42103,.F.);
#59826=ORIENTED_EDGE('',*,*,#42202,.F.);
#59827=ORIENTED_EDGE('',*,*,#42203,.F.);
#59828=ORIENTED_EDGE('',*,*,#42111,.F.);
#59829=ORIENTED_EDGE('',*,*,#42204,.F.);
#59830=ORIENTED_EDGE('',*,*,#42205,.F.);
#59831=ORIENTED_EDGE('',*,*,#42109,.F.);
#59832=ORIENTED_EDGE('',*,*,#42200,.T.);
#59833=ORIENTED_EDGE('',*,*,#42206,.T.);
#59834=ORIENTED_EDGE('',*,*,#42207,.F.);
#59835=ORIENTED_EDGE('',*,*,#42201,.T.);
#59836=ORIENTED_EDGE('',*,*,#42205,.T.);
#59837=ORIENTED_EDGE('',*,*,#42202,.T.);
#59838=ORIENTED_EDGE('',*,*,#42208,.F.);
#59839=ORIENTED_EDGE('',*,*,#42207,.T.);
#59840=ORIENTED_EDGE('',*,*,#42209,.F.);
#59841=ORIENTED_EDGE('',*,*,#42210,.F.);
#59842=ORIENTED_EDGE('',*,*,#42101,.F.);
#59843=ORIENTED_EDGE('',*,*,#42208,.T.);
#59844=ORIENTED_EDGE('',*,*,#42102,.F.);
#59845=ORIENTED_EDGE('',*,*,#42211,.F.);
#59846=ORIENTED_EDGE('',*,*,#42106,.F.);
#59847=ORIENTED_EDGE('',*,*,#42211,.T.);
#59848=ORIENTED_EDGE('',*,*,#42210,.T.);
#59849=ORIENTED_EDGE('',*,*,#42212,.F.);
#59850=ORIENTED_EDGE('',*,*,#42112,.F.);
#59851=ORIENTED_EDGE('',*,*,#42107,.F.);
#59852=ORIENTED_EDGE('',*,*,#42212,.T.);
#59853=ORIENTED_EDGE('',*,*,#42213,.F.);
#59854=ORIENTED_EDGE('',*,*,#42214,.T.);
#59855=ORIENTED_EDGE('',*,*,#42215,.T.);
#59856=ORIENTED_EDGE('',*,*,#42216,.T.);
#59857=ORIENTED_EDGE('',*,*,#42215,.F.);
#59858=ORIENTED_EDGE('',*,*,#42217,.F.);
#59859=ORIENTED_EDGE('',*,*,#42218,.F.);
#59860=ORIENTED_EDGE('',*,*,#42219,.F.);
#59861=ORIENTED_EDGE('',*,*,#42220,.F.);
#59862=ORIENTED_EDGE('',*,*,#42221,.T.);
#59863=ORIENTED_EDGE('',*,*,#42218,.T.);
#59864=ORIENTED_EDGE('',*,*,#42222,.T.);
#59865=ORIENTED_EDGE('',*,*,#42223,.F.);
#59866=ORIENTED_EDGE('',*,*,#42224,.F.);
#59867=ORIENTED_EDGE('',*,*,#42225,.F.);
#59868=ORIENTED_EDGE('',*,*,#42226,.F.);
#59869=ORIENTED_EDGE('',*,*,#42227,.F.);
#59870=ORIENTED_EDGE('',*,*,#42228,.F.);
#59871=ORIENTED_EDGE('',*,*,#42229,.T.);
#59872=ORIENTED_EDGE('',*,*,#42230,.T.);
#59873=ORIENTED_EDGE('',*,*,#42231,.T.);
#59874=ORIENTED_EDGE('',*,*,#42232,.F.);
#59875=ORIENTED_EDGE('',*,*,#42233,.T.);
#59876=ORIENTED_EDGE('',*,*,#42234,.T.);
#59877=ORIENTED_EDGE('',*,*,#42235,.T.);
#59878=ORIENTED_EDGE('',*,*,#42236,.F.);
#59879=ORIENTED_EDGE('',*,*,#42237,.T.);
#59880=ORIENTED_EDGE('',*,*,#42238,.T.);
#59881=ORIENTED_EDGE('',*,*,#42239,.T.);
#59882=ORIENTED_EDGE('',*,*,#42240,.F.);
#59883=ORIENTED_EDGE('',*,*,#42241,.T.);
#59884=ORIENTED_EDGE('',*,*,#42242,.T.);
#59885=ORIENTED_EDGE('',*,*,#42243,.T.);
#59886=ORIENTED_EDGE('',*,*,#42244,.F.);
#59887=ORIENTED_EDGE('',*,*,#42245,.T.);
#59888=ORIENTED_EDGE('',*,*,#42246,.T.);
#59889=ORIENTED_EDGE('',*,*,#42247,.T.);
#59890=ORIENTED_EDGE('',*,*,#42248,.F.);
#59891=ORIENTED_EDGE('',*,*,#42249,.T.);
#59892=ORIENTED_EDGE('',*,*,#42250,.T.);
#59893=ORIENTED_EDGE('',*,*,#42251,.T.);
#59894=ORIENTED_EDGE('',*,*,#42252,.F.);
#59895=ORIENTED_EDGE('',*,*,#42253,.T.);
#59896=ORIENTED_EDGE('',*,*,#42254,.T.);
#59897=ORIENTED_EDGE('',*,*,#42255,.T.);
#59898=ORIENTED_EDGE('',*,*,#42256,.F.);
#59899=ORIENTED_EDGE('',*,*,#42257,.T.);
#59900=ORIENTED_EDGE('',*,*,#42258,.T.);
#59901=ORIENTED_EDGE('',*,*,#42259,.T.);
#59902=ORIENTED_EDGE('',*,*,#42260,.F.);
#59903=ORIENTED_EDGE('',*,*,#42261,.T.);
#59904=ORIENTED_EDGE('',*,*,#42262,.T.);
#59905=ORIENTED_EDGE('',*,*,#42263,.T.);
#59906=ORIENTED_EDGE('',*,*,#42264,.F.);
#59907=ORIENTED_EDGE('',*,*,#42265,.T.);
#59908=ORIENTED_EDGE('',*,*,#42266,.T.);
#59909=ORIENTED_EDGE('',*,*,#42267,.T.);
#59910=ORIENTED_EDGE('',*,*,#42268,.F.);
#59911=ORIENTED_EDGE('',*,*,#42269,.T.);
#59912=ORIENTED_EDGE('',*,*,#42270,.T.);
#59913=ORIENTED_EDGE('',*,*,#42271,.T.);
#59914=ORIENTED_EDGE('',*,*,#42272,.F.);
#59915=ORIENTED_EDGE('',*,*,#42273,.T.);
#59916=ORIENTED_EDGE('',*,*,#42274,.T.);
#59917=ORIENTED_EDGE('',*,*,#42275,.F.);
#59918=ORIENTED_EDGE('',*,*,#42274,.F.);
#59919=ORIENTED_EDGE('',*,*,#42276,.T.);
#59920=ORIENTED_EDGE('',*,*,#42277,.T.);
#59921=ORIENTED_EDGE('',*,*,#42278,.T.);
#59922=ORIENTED_EDGE('',*,*,#42279,.T.);
#59923=ORIENTED_EDGE('',*,*,#42280,.F.);
#59924=ORIENTED_EDGE('',*,*,#42281,.T.);
#59925=ORIENTED_EDGE('',*,*,#42282,.F.);
#59926=ORIENTED_EDGE('',*,*,#42283,.F.);
#59927=ORIENTED_EDGE('',*,*,#42284,.F.);
#59928=ORIENTED_EDGE('',*,*,#42285,.T.);
#59929=ORIENTED_EDGE('',*,*,#42286,.F.);
#59930=ORIENTED_EDGE('',*,*,#42287,.F.);
#59931=ORIENTED_EDGE('',*,*,#42288,.F.);
#59932=ORIENTED_EDGE('',*,*,#42289,.T.);
#59933=ORIENTED_EDGE('',*,*,#42290,.F.);
#59934=ORIENTED_EDGE('',*,*,#42291,.F.);
#59935=ORIENTED_EDGE('',*,*,#42292,.F.);
#59936=ORIENTED_EDGE('',*,*,#42293,.T.);
#59937=ORIENTED_EDGE('',*,*,#42294,.F.);
#59938=ORIENTED_EDGE('',*,*,#42295,.F.);
#59939=ORIENTED_EDGE('',*,*,#42296,.F.);
#59940=ORIENTED_EDGE('',*,*,#42297,.T.);
#59941=ORIENTED_EDGE('',*,*,#42298,.F.);
#59942=ORIENTED_EDGE('',*,*,#42299,.F.);
#59943=ORIENTED_EDGE('',*,*,#42300,.F.);
#59944=ORIENTED_EDGE('',*,*,#42301,.T.);
#59945=ORIENTED_EDGE('',*,*,#42302,.F.);
#59946=ORIENTED_EDGE('',*,*,#42303,.F.);
#59947=ORIENTED_EDGE('',*,*,#42304,.F.);
#59948=ORIENTED_EDGE('',*,*,#42305,.T.);
#59949=ORIENTED_EDGE('',*,*,#42306,.F.);
#59950=ORIENTED_EDGE('',*,*,#42307,.F.);
#59951=ORIENTED_EDGE('',*,*,#42308,.F.);
#59952=ORIENTED_EDGE('',*,*,#42309,.T.);
#59953=ORIENTED_EDGE('',*,*,#42310,.F.);
#59954=ORIENTED_EDGE('',*,*,#42311,.F.);
#59955=ORIENTED_EDGE('',*,*,#42312,.F.);
#59956=ORIENTED_EDGE('',*,*,#42313,.T.);
#59957=ORIENTED_EDGE('',*,*,#42314,.F.);
#59958=ORIENTED_EDGE('',*,*,#42315,.F.);
#59959=ORIENTED_EDGE('',*,*,#42316,.F.);
#59960=ORIENTED_EDGE('',*,*,#42317,.T.);
#59961=ORIENTED_EDGE('',*,*,#42318,.F.);
#59962=ORIENTED_EDGE('',*,*,#42319,.F.);
#59963=ORIENTED_EDGE('',*,*,#42320,.F.);
#59964=ORIENTED_EDGE('',*,*,#42321,.T.);
#59965=ORIENTED_EDGE('',*,*,#42322,.F.);
#59966=ORIENTED_EDGE('',*,*,#42323,.F.);
#59967=ORIENTED_EDGE('',*,*,#42324,.F.);
#59968=ORIENTED_EDGE('',*,*,#42325,.T.);
#59969=ORIENTED_EDGE('',*,*,#42326,.F.);
#59970=ORIENTED_EDGE('',*,*,#42327,.F.);
#59971=ORIENTED_EDGE('',*,*,#42328,.F.);
#59972=ORIENTED_EDGE('',*,*,#42329,.T.);
#59973=ORIENTED_EDGE('',*,*,#42330,.T.);
#59974=ORIENTED_EDGE('',*,*,#42331,.F.);
#59975=ORIENTED_EDGE('',*,*,#42283,.T.);
#59976=ORIENTED_EDGE('',*,*,#42332,.F.);
#59977=ORIENTED_EDGE('',*,*,#42231,.F.);
#59978=ORIENTED_EDGE('',*,*,#42333,.F.);
#59979=ORIENTED_EDGE('',*,*,#42287,.T.);
#59980=ORIENTED_EDGE('',*,*,#42334,.F.);
#59981=ORIENTED_EDGE('',*,*,#42235,.F.);
#59982=ORIENTED_EDGE('',*,*,#42335,.F.);
#59983=ORIENTED_EDGE('',*,*,#42291,.T.);
#59984=ORIENTED_EDGE('',*,*,#42336,.F.);
#59985=ORIENTED_EDGE('',*,*,#42239,.F.);
#59986=ORIENTED_EDGE('',*,*,#42337,.F.);
#59987=ORIENTED_EDGE('',*,*,#42295,.T.);
#59988=ORIENTED_EDGE('',*,*,#42338,.F.);
#59989=ORIENTED_EDGE('',*,*,#42243,.F.);
#59990=ORIENTED_EDGE('',*,*,#42339,.F.);
#59991=ORIENTED_EDGE('',*,*,#42299,.T.);
#59992=ORIENTED_EDGE('',*,*,#42340,.F.);
#59993=ORIENTED_EDGE('',*,*,#42247,.F.);
#59994=ORIENTED_EDGE('',*,*,#42341,.F.);
#59995=ORIENTED_EDGE('',*,*,#42303,.T.);
#59996=ORIENTED_EDGE('',*,*,#42342,.F.);
#59997=ORIENTED_EDGE('',*,*,#42251,.F.);
#59998=ORIENTED_EDGE('',*,*,#42343,.F.);
#59999=ORIENTED_EDGE('',*,*,#42307,.T.);
#60000=ORIENTED_EDGE('',*,*,#42344,.F.);
#60001=ORIENTED_EDGE('',*,*,#42255,.F.);
#60002=ORIENTED_EDGE('',*,*,#42345,.F.);
#60003=ORIENTED_EDGE('',*,*,#42311,.T.);
#60004=ORIENTED_EDGE('',*,*,#42346,.F.);
#60005=ORIENTED_EDGE('',*,*,#42259,.F.);
#60006=ORIENTED_EDGE('',*,*,#42347,.F.);
#60007=ORIENTED_EDGE('',*,*,#42315,.T.);
#60008=ORIENTED_EDGE('',*,*,#42348,.F.);
#60009=ORIENTED_EDGE('',*,*,#42263,.F.);
#60010=ORIENTED_EDGE('',*,*,#42349,.F.);
#60011=ORIENTED_EDGE('',*,*,#42319,.T.);
#60012=ORIENTED_EDGE('',*,*,#42350,.F.);
#60013=ORIENTED_EDGE('',*,*,#42267,.F.);
#60014=ORIENTED_EDGE('',*,*,#42351,.F.);
#60015=ORIENTED_EDGE('',*,*,#42323,.T.);
#60016=ORIENTED_EDGE('',*,*,#42352,.F.);
#60017=ORIENTED_EDGE('',*,*,#42271,.F.);
#60018=ORIENTED_EDGE('',*,*,#42353,.F.);
#60019=ORIENTED_EDGE('',*,*,#42327,.T.);
#60020=ORIENTED_EDGE('',*,*,#42354,.F.);
#60021=ORIENTED_EDGE('',*,*,#42355,.T.);
#60022=ORIENTED_EDGE('',*,*,#42279,.F.);
#60023=ORIENTED_EDGE('',*,*,#42356,.F.);
#60024=ORIENTED_EDGE('',*,*,#42219,.T.);
#60025=ORIENTED_EDGE('',*,*,#42221,.F.);
#60026=ORIENTED_EDGE('',*,*,#42357,.F.);
#60027=ORIENTED_EDGE('',*,*,#42281,.F.);
#60028=ORIENTED_EDGE('',*,*,#42358,.F.);
#60029=ORIENTED_EDGE('',*,*,#42229,.F.);
#60030=ORIENTED_EDGE('',*,*,#42359,.F.);
#60031=ORIENTED_EDGE('',*,*,#42285,.F.);
#60032=ORIENTED_EDGE('',*,*,#42360,.F.);
#60033=ORIENTED_EDGE('',*,*,#42233,.F.);
#60034=ORIENTED_EDGE('',*,*,#42361,.F.);
#60035=ORIENTED_EDGE('',*,*,#42289,.F.);
#60036=ORIENTED_EDGE('',*,*,#42362,.F.);
#60037=ORIENTED_EDGE('',*,*,#42237,.F.);
#60038=ORIENTED_EDGE('',*,*,#42363,.F.);
#60039=ORIENTED_EDGE('',*,*,#42293,.F.);
#60040=ORIENTED_EDGE('',*,*,#42364,.F.);
#60041=ORIENTED_EDGE('',*,*,#42241,.F.);
#60042=ORIENTED_EDGE('',*,*,#42365,.F.);
#60043=ORIENTED_EDGE('',*,*,#42297,.F.);
#60044=ORIENTED_EDGE('',*,*,#42366,.F.);
#60045=ORIENTED_EDGE('',*,*,#42245,.F.);
#60046=ORIENTED_EDGE('',*,*,#42367,.F.);
#60047=ORIENTED_EDGE('',*,*,#42301,.F.);
#60048=ORIENTED_EDGE('',*,*,#42368,.F.);
#60049=ORIENTED_EDGE('',*,*,#42249,.F.);
#60050=ORIENTED_EDGE('',*,*,#42369,.F.);
#60051=ORIENTED_EDGE('',*,*,#42305,.F.);
#60052=ORIENTED_EDGE('',*,*,#42370,.F.);
#60053=ORIENTED_EDGE('',*,*,#42253,.F.);
#60054=ORIENTED_EDGE('',*,*,#42371,.F.);
#60055=ORIENTED_EDGE('',*,*,#42309,.F.);
#60056=ORIENTED_EDGE('',*,*,#42372,.F.);
#60057=ORIENTED_EDGE('',*,*,#42257,.F.);
#60058=ORIENTED_EDGE('',*,*,#42373,.F.);
#60059=ORIENTED_EDGE('',*,*,#42313,.F.);
#60060=ORIENTED_EDGE('',*,*,#42374,.F.);
#60061=ORIENTED_EDGE('',*,*,#42261,.F.);
#60062=ORIENTED_EDGE('',*,*,#42375,.F.);
#60063=ORIENTED_EDGE('',*,*,#42317,.F.);
#60064=ORIENTED_EDGE('',*,*,#42376,.F.);
#60065=ORIENTED_EDGE('',*,*,#42265,.F.);
#60066=ORIENTED_EDGE('',*,*,#42377,.F.);
#60067=ORIENTED_EDGE('',*,*,#42321,.F.);
#60068=ORIENTED_EDGE('',*,*,#42378,.F.);
#60069=ORIENTED_EDGE('',*,*,#42269,.F.);
#60070=ORIENTED_EDGE('',*,*,#42379,.F.);
#60071=ORIENTED_EDGE('',*,*,#42325,.F.);
#60072=ORIENTED_EDGE('',*,*,#42380,.F.);
#60073=ORIENTED_EDGE('',*,*,#42277,.F.);
#60074=ORIENTED_EDGE('',*,*,#42381,.T.);
#60075=ORIENTED_EDGE('',*,*,#42329,.F.);
#60076=ORIENTED_EDGE('',*,*,#42382,.F.);
#60077=ORIENTED_EDGE('',*,*,#42227,.T.);
#60078=ORIENTED_EDGE('',*,*,#42383,.T.);
#60079=ORIENTED_EDGE('',*,*,#42384,.F.);
#60080=ORIENTED_EDGE('',*,*,#42385,.F.);
#60081=ORIENTED_EDGE('',*,*,#42386,.F.);
#60082=ORIENTED_EDGE('',*,*,#42385,.T.);
#60083=ORIENTED_EDGE('',*,*,#42387,.F.);
#60084=ORIENTED_EDGE('',*,*,#42222,.F.);
#60085=ORIENTED_EDGE('',*,*,#42217,.T.);
#60086=ORIENTED_EDGE('',*,*,#42388,.F.);
#60087=ORIENTED_EDGE('',*,*,#42383,.F.);
#60088=ORIENTED_EDGE('',*,*,#42226,.T.);
#60089=ORIENTED_EDGE('',*,*,#42389,.F.);
#60090=ORIENTED_EDGE('',*,*,#42390,.F.);
#60091=ORIENTED_EDGE('',*,*,#42391,.F.);
#60092=ORIENTED_EDGE('',*,*,#42224,.T.);
#60093=ORIENTED_EDGE('',*,*,#42216,.F.);
#60094=ORIENTED_EDGE('',*,*,#42355,.F.);
#60095=ORIENTED_EDGE('',*,*,#42392,.T.);
#60096=ORIENTED_EDGE('',*,*,#42393,.T.);
#60097=ORIENTED_EDGE('',*,*,#42394,.T.);
#60098=ORIENTED_EDGE('',*,*,#42330,.F.);
#60099=ORIENTED_EDGE('',*,*,#42381,.F.);
#60100=ORIENTED_EDGE('',*,*,#42276,.F.);
#60101=ORIENTED_EDGE('',*,*,#42273,.F.);
#60102=ORIENTED_EDGE('',*,*,#42395,.T.);
#60103=ORIENTED_EDGE('',*,*,#42396,.F.);
#60104=ORIENTED_EDGE('',*,*,#42128,.F.);
#60105=ORIENTED_EDGE('',*,*,#42397,.T.);
#60106=ORIENTED_EDGE('',*,*,#42398,.T.);
#60107=ORIENTED_EDGE('',*,*,#42399,.F.);
#60108=ORIENTED_EDGE('',*,*,#42113,.F.);
#60109=ORIENTED_EDGE('',*,*,#42213,.T.);
#60110=ORIENTED_EDGE('',*,*,#42209,.T.);
#60111=ORIENTED_EDGE('',*,*,#42206,.F.);
#60112=ORIENTED_EDGE('',*,*,#42199,.T.);
#60113=ORIENTED_EDGE('',*,*,#42185,.T.);
#60114=ORIENTED_EDGE('',*,*,#42173,.T.);
#60115=ORIENTED_EDGE('',*,*,#42169,.F.);
#60116=ORIENTED_EDGE('',*,*,#42164,.T.);
#60117=ORIENTED_EDGE('',*,*,#42155,.T.);
#60118=ORIENTED_EDGE('',*,*,#42129,.F.);
#60119=ORIENTED_EDGE('',*,*,#42396,.T.);
#60120=ORIENTED_EDGE('',*,*,#42400,.T.);
#60121=ORIENTED_EDGE('',*,*,#42401,.F.);
#60122=ORIENTED_EDGE('',*,*,#42114,.F.);
#60123=ORIENTED_EDGE('',*,*,#42399,.T.);
#60124=ORIENTED_EDGE('',*,*,#42402,.T.);
#60125=ORIENTED_EDGE('',*,*,#42403,.F.);
#60126=ORIENTED_EDGE('',*,*,#42123,.F.);
#60127=ORIENTED_EDGE('',*,*,#42194,.T.);
#60128=ORIENTED_EDGE('',*,*,#42203,.T.);
#60129=ORIENTED_EDGE('',*,*,#42204,.T.);
#60130=ORIENTED_EDGE('',*,*,#42110,.F.);
#60131=ORIENTED_EDGE('',*,*,#42401,.T.);
#60132=ORIENTED_EDGE('',*,*,#42404,.T.);
#60133=ORIENTED_EDGE('',*,*,#42405,.F.);
#60134=ORIENTED_EDGE('',*,*,#42119,.F.);
#60135=ORIENTED_EDGE('',*,*,#42403,.T.);
#60136=ORIENTED_EDGE('',*,*,#42406,.T.);
#60137=ORIENTED_EDGE('',*,*,#42407,.F.);
#60138=ORIENTED_EDGE('',*,*,#42141,.F.);
#60139=ORIENTED_EDGE('',*,*,#42152,.T.);
#60140=ORIENTED_EDGE('',*,*,#42159,.T.);
#60141=ORIENTED_EDGE('',*,*,#42161,.F.);
#60142=ORIENTED_EDGE('',*,*,#42168,.T.);
#60143=ORIENTED_EDGE('',*,*,#42177,.T.);
#60144=ORIENTED_EDGE('',*,*,#42189,.T.);
#60145=ORIENTED_EDGE('',*,*,#42196,.F.);
#60146=ORIENTED_EDGE('',*,*,#42190,.T.);
#60147=ORIENTED_EDGE('',*,*,#42178,.T.);
#60148=ORIENTED_EDGE('',*,*,#42120,.F.);
#60149=ORIENTED_EDGE('',*,*,#42405,.T.);
#60150=ORIENTED_EDGE('',*,*,#42408,.T.);
#60151=ORIENTED_EDGE('',*,*,#42409,.F.);
#60152=ORIENTED_EDGE('',*,*,#42137,.F.);
#60153=ORIENTED_EDGE('',*,*,#42407,.T.);
#60154=ORIENTED_EDGE('',*,*,#42410,.T.);
#60155=ORIENTED_EDGE('',*,*,#42397,.F.);
#60156=ORIENTED_EDGE('',*,*,#42132,.F.);
#60157=ORIENTED_EDGE('',*,*,#42147,.T.);
#60158=ORIENTED_EDGE('',*,*,#42148,.T.);
#60159=ORIENTED_EDGE('',*,*,#42143,.T.);
#60160=ORIENTED_EDGE('',*,*,#42138,.F.);
#60161=ORIENTED_EDGE('',*,*,#42409,.T.);
#60162=ORIENTED_EDGE('',*,*,#42395,.F.);
#60163=ORIENTED_EDGE('',*,*,#42410,.F.);
#60164=ORIENTED_EDGE('',*,*,#42408,.F.);
#60165=ORIENTED_EDGE('',*,*,#42406,.F.);
#60166=ORIENTED_EDGE('',*,*,#42404,.F.);
#60167=ORIENTED_EDGE('',*,*,#42402,.F.);
#60168=ORIENTED_EDGE('',*,*,#42400,.F.);
#60169=ORIENTED_EDGE('',*,*,#42398,.F.);
#60170=ORIENTED_EDGE('',*,*,#42275,.T.);
#60171=ORIENTED_EDGE('',*,*,#42214,.F.);
#60172=ORIENTED_EDGE('',*,*,#42333,.T.);
#60173=ORIENTED_EDGE('',*,*,#42234,.F.);
#60174=ORIENTED_EDGE('',*,*,#42360,.T.);
#60175=ORIENTED_EDGE('',*,*,#42288,.T.);
#60176=ORIENTED_EDGE('',*,*,#42335,.T.);
#60177=ORIENTED_EDGE('',*,*,#42238,.F.);
#60178=ORIENTED_EDGE('',*,*,#42362,.T.);
#60179=ORIENTED_EDGE('',*,*,#42292,.T.);
#60180=ORIENTED_EDGE('',*,*,#42337,.T.);
#60181=ORIENTED_EDGE('',*,*,#42242,.F.);
#60182=ORIENTED_EDGE('',*,*,#42364,.T.);
#60183=ORIENTED_EDGE('',*,*,#42296,.T.);
#60184=ORIENTED_EDGE('',*,*,#42339,.T.);
#60185=ORIENTED_EDGE('',*,*,#42246,.F.);
#60186=ORIENTED_EDGE('',*,*,#42366,.T.);
#60187=ORIENTED_EDGE('',*,*,#42300,.T.);
#60188=ORIENTED_EDGE('',*,*,#42341,.T.);
#60189=ORIENTED_EDGE('',*,*,#42250,.F.);
#60190=ORIENTED_EDGE('',*,*,#42368,.T.);
#60191=ORIENTED_EDGE('',*,*,#42304,.T.);
#60192=ORIENTED_EDGE('',*,*,#42343,.T.);
#60193=ORIENTED_EDGE('',*,*,#42254,.F.);
#60194=ORIENTED_EDGE('',*,*,#42370,.T.);
#60195=ORIENTED_EDGE('',*,*,#42308,.T.);
#60196=ORIENTED_EDGE('',*,*,#42345,.T.);
#60197=ORIENTED_EDGE('',*,*,#42258,.F.);
#60198=ORIENTED_EDGE('',*,*,#42372,.T.);
#60199=ORIENTED_EDGE('',*,*,#42312,.T.);
#60200=ORIENTED_EDGE('',*,*,#42347,.T.);
#60201=ORIENTED_EDGE('',*,*,#42262,.F.);
#60202=ORIENTED_EDGE('',*,*,#42374,.T.);
#60203=ORIENTED_EDGE('',*,*,#42316,.T.);
#60204=ORIENTED_EDGE('',*,*,#42349,.T.);
#60205=ORIENTED_EDGE('',*,*,#42266,.F.);
#60206=ORIENTED_EDGE('',*,*,#42376,.T.);
#60207=ORIENTED_EDGE('',*,*,#42320,.T.);
#60208=ORIENTED_EDGE('',*,*,#42351,.T.);
#60209=ORIENTED_EDGE('',*,*,#42270,.F.);
#60210=ORIENTED_EDGE('',*,*,#42378,.T.);
#60211=ORIENTED_EDGE('',*,*,#42324,.T.);
#60212=ORIENTED_EDGE('',*,*,#42353,.T.);
#60213=ORIENTED_EDGE('',*,*,#42278,.F.);
#60214=ORIENTED_EDGE('',*,*,#42380,.T.);
#60215=ORIENTED_EDGE('',*,*,#42328,.T.);
#60216=ORIENTED_EDGE('',*,*,#42394,.F.);
#60217=ORIENTED_EDGE('',*,*,#42411,.T.);
#60218=ORIENTED_EDGE('',*,*,#42389,.T.);
#60219=ORIENTED_EDGE('',*,*,#42228,.T.);
#60220=ORIENTED_EDGE('',*,*,#42382,.T.);
#60221=ORIENTED_EDGE('',*,*,#42386,.T.);
#60222=ORIENTED_EDGE('',*,*,#42220,.T.);
#60223=ORIENTED_EDGE('',*,*,#42356,.T.);
#60224=ORIENTED_EDGE('',*,*,#42280,.T.);
#60225=ORIENTED_EDGE('',*,*,#42331,.T.);
#60226=ORIENTED_EDGE('',*,*,#42230,.F.);
#60227=ORIENTED_EDGE('',*,*,#42358,.T.);
#60228=ORIENTED_EDGE('',*,*,#42284,.T.);
#60229=ORIENTED_EDGE('',*,*,#42390,.T.);
#60230=ORIENTED_EDGE('',*,*,#42411,.F.);
#60231=ORIENTED_EDGE('',*,*,#42393,.F.);
#60232=ORIENTED_EDGE('',*,*,#42412,.T.);
#60233=ORIENTED_EDGE('',*,*,#42332,.T.);
#60234=ORIENTED_EDGE('',*,*,#42282,.T.);
#60235=ORIENTED_EDGE('',*,*,#42357,.T.);
#60236=ORIENTED_EDGE('',*,*,#42223,.T.);
#60237=ORIENTED_EDGE('',*,*,#42387,.T.);
#60238=ORIENTED_EDGE('',*,*,#42384,.T.);
#60239=ORIENTED_EDGE('',*,*,#42388,.T.);
#60240=ORIENTED_EDGE('',*,*,#42225,.T.);
#60241=ORIENTED_EDGE('',*,*,#42391,.T.);
#60242=ORIENTED_EDGE('',*,*,#42412,.F.);
#60243=ORIENTED_EDGE('',*,*,#42392,.F.);
#60244=ORIENTED_EDGE('',*,*,#42354,.T.);
#60245=ORIENTED_EDGE('',*,*,#42326,.T.);
#60246=ORIENTED_EDGE('',*,*,#42379,.T.);
#60247=ORIENTED_EDGE('',*,*,#42272,.T.);
#60248=ORIENTED_EDGE('',*,*,#42352,.T.);
#60249=ORIENTED_EDGE('',*,*,#42322,.T.);
#60250=ORIENTED_EDGE('',*,*,#42377,.T.);
#60251=ORIENTED_EDGE('',*,*,#42268,.T.);
#60252=ORIENTED_EDGE('',*,*,#42350,.T.);
#60253=ORIENTED_EDGE('',*,*,#42318,.T.);
#60254=ORIENTED_EDGE('',*,*,#42375,.T.);
#60255=ORIENTED_EDGE('',*,*,#42264,.T.);
#60256=ORIENTED_EDGE('',*,*,#42348,.T.);
#60257=ORIENTED_EDGE('',*,*,#42314,.T.);
#60258=ORIENTED_EDGE('',*,*,#42373,.T.);
#60259=ORIENTED_EDGE('',*,*,#42260,.T.);
#60260=ORIENTED_EDGE('',*,*,#42346,.T.);
#60261=ORIENTED_EDGE('',*,*,#42310,.T.);
#60262=ORIENTED_EDGE('',*,*,#42371,.T.);
#60263=ORIENTED_EDGE('',*,*,#42256,.T.);
#60264=ORIENTED_EDGE('',*,*,#42344,.T.);
#60265=ORIENTED_EDGE('',*,*,#42306,.T.);
#60266=ORIENTED_EDGE('',*,*,#42369,.T.);
#60267=ORIENTED_EDGE('',*,*,#42252,.T.);
#60268=ORIENTED_EDGE('',*,*,#42342,.T.);
#60269=ORIENTED_EDGE('',*,*,#42302,.T.);
#60270=ORIENTED_EDGE('',*,*,#42367,.T.);
#60271=ORIENTED_EDGE('',*,*,#42248,.T.);
#60272=ORIENTED_EDGE('',*,*,#42340,.T.);
#60273=ORIENTED_EDGE('',*,*,#42298,.T.);
#60274=ORIENTED_EDGE('',*,*,#42365,.T.);
#60275=ORIENTED_EDGE('',*,*,#42244,.T.);
#60276=ORIENTED_EDGE('',*,*,#42338,.T.);
#60277=ORIENTED_EDGE('',*,*,#42294,.T.);
#60278=ORIENTED_EDGE('',*,*,#42363,.T.);
#60279=ORIENTED_EDGE('',*,*,#42240,.T.);
#60280=ORIENTED_EDGE('',*,*,#42336,.T.);
#60281=ORIENTED_EDGE('',*,*,#42290,.T.);
#60282=ORIENTED_EDGE('',*,*,#42361,.T.);
#60283=ORIENTED_EDGE('',*,*,#42236,.T.);
#60284=ORIENTED_EDGE('',*,*,#42334,.T.);
#60285=ORIENTED_EDGE('',*,*,#42286,.T.);
#60286=ORIENTED_EDGE('',*,*,#42359,.T.);
#60287=ORIENTED_EDGE('',*,*,#42232,.T.);
#60288=ORIENTED_EDGE('',*,*,#42413,.T.);
#60289=ORIENTED_EDGE('',*,*,#42414,.T.);
#60290=ORIENTED_EDGE('',*,*,#42415,.F.);
#60291=ORIENTED_EDGE('',*,*,#42414,.F.);
#60292=ORIENTED_EDGE('',*,*,#42416,.F.);
#60293=ORIENTED_EDGE('',*,*,#42417,.F.);
#60294=ORIENTED_EDGE('',*,*,#42418,.T.);
#60295=ORIENTED_EDGE('',*,*,#42419,.T.);
#60296=ORIENTED_EDGE('',*,*,#42418,.F.);
#60297=ORIENTED_EDGE('',*,*,#42416,.T.);
#60298=ORIENTED_EDGE('',*,*,#42417,.T.);
#60299=ORIENTED_EDGE('',*,*,#42420,.T.);
#60300=ORIENTED_EDGE('',*,*,#42413,.F.);
#60301=ORIENTED_EDGE('',*,*,#42420,.F.);
#60302=ORIENTED_EDGE('',*,*,#42421,.T.);
#60303=ORIENTED_EDGE('',*,*,#42422,.T.);
#60304=ORIENTED_EDGE('',*,*,#42423,.T.);
#60305=ORIENTED_EDGE('',*,*,#42424,.T.);
#60306=ORIENTED_EDGE('',*,*,#42425,.T.);
#60307=ORIENTED_EDGE('',*,*,#42426,.T.);
#60308=ORIENTED_EDGE('',*,*,#42419,.F.);
#60309=ORIENTED_EDGE('',*,*,#42427,.F.);
#60310=ORIENTED_EDGE('',*,*,#42428,.F.);
#60311=ORIENTED_EDGE('',*,*,#42429,.F.);
#60312=ORIENTED_EDGE('',*,*,#42430,.F.);
#60313=ORIENTED_EDGE('',*,*,#42431,.F.);
#60314=ORIENTED_EDGE('',*,*,#42432,.F.);
#60315=ORIENTED_EDGE('',*,*,#42415,.T.);
#60316=ORIENTED_EDGE('',*,*,#42433,.T.);
#60317=ORIENTED_EDGE('',*,*,#42434,.T.);
#60318=ORIENTED_EDGE('',*,*,#42435,.T.);
#60319=ORIENTED_EDGE('',*,*,#42436,.F.);
#60320=ORIENTED_EDGE('',*,*,#42437,.T.);
#60321=ORIENTED_EDGE('',*,*,#42438,.T.);
#60322=ORIENTED_EDGE('',*,*,#42436,.T.);
#60323=ORIENTED_EDGE('',*,*,#42439,.T.);
#60324=ORIENTED_EDGE('',*,*,#42440,.T.);
#60325=ORIENTED_EDGE('',*,*,#42441,.F.);
#60326=ORIENTED_EDGE('',*,*,#42442,.T.);
#60327=ORIENTED_EDGE('',*,*,#42443,.T.);
#60328=ORIENTED_EDGE('',*,*,#42441,.T.);
#60329=ORIENTED_EDGE('',*,*,#42444,.T.);
#60330=ORIENTED_EDGE('',*,*,#42445,.T.);
#60331=ORIENTED_EDGE('',*,*,#42446,.F.);
#60332=ORIENTED_EDGE('',*,*,#42447,.T.);
#60333=ORIENTED_EDGE('',*,*,#42448,.T.);
#60334=ORIENTED_EDGE('',*,*,#42446,.T.);
#60335=ORIENTED_EDGE('',*,*,#42449,.T.);
#60336=ORIENTED_EDGE('',*,*,#42450,.T.);
#60337=ORIENTED_EDGE('',*,*,#42451,.F.);
#60338=ORIENTED_EDGE('',*,*,#42452,.T.);
#60339=ORIENTED_EDGE('',*,*,#42453,.T.);
#60340=ORIENTED_EDGE('',*,*,#42451,.T.);
#60341=ORIENTED_EDGE('',*,*,#42454,.T.);
#60342=ORIENTED_EDGE('',*,*,#42455,.T.);
#60343=ORIENTED_EDGE('',*,*,#42456,.F.);
#60344=ORIENTED_EDGE('',*,*,#42457,.T.);
#60345=ORIENTED_EDGE('',*,*,#42458,.T.);
#60346=ORIENTED_EDGE('',*,*,#42456,.T.);
#60347=ORIENTED_EDGE('',*,*,#42459,.T.);
#60348=ORIENTED_EDGE('',*,*,#42460,.T.);
#60349=ORIENTED_EDGE('',*,*,#42433,.F.);
#60350=ORIENTED_EDGE('',*,*,#42461,.T.);
#60351=ORIENTED_EDGE('',*,*,#42462,.T.);
#60352=ORIENTED_EDGE('',*,*,#42462,.F.);
#60353=ORIENTED_EDGE('',*,*,#42422,.F.);
#60354=ORIENTED_EDGE('',*,*,#42457,.F.);
#60355=ORIENTED_EDGE('',*,*,#42423,.F.);
#60356=ORIENTED_EDGE('',*,*,#42461,.F.);
#60357=ORIENTED_EDGE('',*,*,#42438,.F.);
#60358=ORIENTED_EDGE('',*,*,#42458,.F.);
#60359=ORIENTED_EDGE('',*,*,#42421,.F.);
#60360=ORIENTED_EDGE('',*,*,#42452,.F.);
#60361=ORIENTED_EDGE('',*,*,#42453,.F.);
#60362=ORIENTED_EDGE('',*,*,#42426,.F.);
#60363=ORIENTED_EDGE('',*,*,#42447,.F.);
#60364=ORIENTED_EDGE('',*,*,#42425,.F.);
#60365=ORIENTED_EDGE('',*,*,#42442,.F.);
#60366=ORIENTED_EDGE('',*,*,#42448,.F.);
#60367=ORIENTED_EDGE('',*,*,#42424,.F.);
#60368=ORIENTED_EDGE('',*,*,#42437,.F.);
#60369=ORIENTED_EDGE('',*,*,#42443,.F.);
#60370=ORIENTED_EDGE('',*,*,#42460,.F.);
#60371=ORIENTED_EDGE('',*,*,#42432,.T.);
#60372=ORIENTED_EDGE('',*,*,#42434,.F.);
#60373=ORIENTED_EDGE('',*,*,#42427,.T.);
#60374=ORIENTED_EDGE('',*,*,#42459,.F.);
#60375=ORIENTED_EDGE('',*,*,#42455,.F.);
#60376=ORIENTED_EDGE('',*,*,#42428,.T.);
#60377=ORIENTED_EDGE('',*,*,#42454,.F.);
#60378=ORIENTED_EDGE('',*,*,#42450,.F.);
#60379=ORIENTED_EDGE('',*,*,#42429,.T.);
#60380=ORIENTED_EDGE('',*,*,#42449,.F.);
#60381=ORIENTED_EDGE('',*,*,#42445,.F.);
#60382=ORIENTED_EDGE('',*,*,#42430,.T.);
#60383=ORIENTED_EDGE('',*,*,#42444,.F.);
#60384=ORIENTED_EDGE('',*,*,#42440,.F.);
#60385=ORIENTED_EDGE('',*,*,#42431,.T.);
#60386=ORIENTED_EDGE('',*,*,#42439,.F.);
#60387=ORIENTED_EDGE('',*,*,#42435,.F.);
#60388=ORIENTED_EDGE('',*,*,#42463,.T.);
#60389=ORIENTED_EDGE('',*,*,#42464,.T.);
#60390=ORIENTED_EDGE('',*,*,#42465,.F.);
#60391=ORIENTED_EDGE('',*,*,#42464,.F.);
#60392=ORIENTED_EDGE('',*,*,#42466,.F.);
#60393=ORIENTED_EDGE('',*,*,#42467,.F.);
#60394=ORIENTED_EDGE('',*,*,#42468,.T.);
#60395=ORIENTED_EDGE('',*,*,#42469,.T.);
#60396=ORIENTED_EDGE('',*,*,#42468,.F.);
#60397=ORIENTED_EDGE('',*,*,#42466,.T.);
#60398=ORIENTED_EDGE('',*,*,#42467,.T.);
#60399=ORIENTED_EDGE('',*,*,#42470,.T.);
#60400=ORIENTED_EDGE('',*,*,#42463,.F.);
#60401=ORIENTED_EDGE('',*,*,#42470,.F.);
#60402=ORIENTED_EDGE('',*,*,#42471,.T.);
#60403=ORIENTED_EDGE('',*,*,#42472,.T.);
#60404=ORIENTED_EDGE('',*,*,#42473,.T.);
#60405=ORIENTED_EDGE('',*,*,#42474,.T.);
#60406=ORIENTED_EDGE('',*,*,#42475,.T.);
#60407=ORIENTED_EDGE('',*,*,#42476,.T.);
#60408=ORIENTED_EDGE('',*,*,#42469,.F.);
#60409=ORIENTED_EDGE('',*,*,#42477,.F.);
#60410=ORIENTED_EDGE('',*,*,#42478,.F.);
#60411=ORIENTED_EDGE('',*,*,#42479,.F.);
#60412=ORIENTED_EDGE('',*,*,#42480,.F.);
#60413=ORIENTED_EDGE('',*,*,#42481,.F.);
#60414=ORIENTED_EDGE('',*,*,#42482,.F.);
#60415=ORIENTED_EDGE('',*,*,#42465,.T.);
#60416=ORIENTED_EDGE('',*,*,#42483,.T.);
#60417=ORIENTED_EDGE('',*,*,#42484,.T.);
#60418=ORIENTED_EDGE('',*,*,#42485,.T.);
#60419=ORIENTED_EDGE('',*,*,#42486,.F.);
#60420=ORIENTED_EDGE('',*,*,#42487,.T.);
#60421=ORIENTED_EDGE('',*,*,#42488,.T.);
#60422=ORIENTED_EDGE('',*,*,#42486,.T.);
#60423=ORIENTED_EDGE('',*,*,#42489,.T.);
#60424=ORIENTED_EDGE('',*,*,#42490,.T.);
#60425=ORIENTED_EDGE('',*,*,#42491,.F.);
#60426=ORIENTED_EDGE('',*,*,#42492,.T.);
#60427=ORIENTED_EDGE('',*,*,#42493,.T.);
#60428=ORIENTED_EDGE('',*,*,#42491,.T.);
#60429=ORIENTED_EDGE('',*,*,#42494,.T.);
#60430=ORIENTED_EDGE('',*,*,#42495,.T.);
#60431=ORIENTED_EDGE('',*,*,#42496,.F.);
#60432=ORIENTED_EDGE('',*,*,#42497,.T.);
#60433=ORIENTED_EDGE('',*,*,#42498,.T.);
#60434=ORIENTED_EDGE('',*,*,#42496,.T.);
#60435=ORIENTED_EDGE('',*,*,#42499,.T.);
#60436=ORIENTED_EDGE('',*,*,#42500,.T.);
#60437=ORIENTED_EDGE('',*,*,#42501,.F.);
#60438=ORIENTED_EDGE('',*,*,#42502,.T.);
#60439=ORIENTED_EDGE('',*,*,#42503,.T.);
#60440=ORIENTED_EDGE('',*,*,#42501,.T.);
#60441=ORIENTED_EDGE('',*,*,#42504,.T.);
#60442=ORIENTED_EDGE('',*,*,#42505,.T.);
#60443=ORIENTED_EDGE('',*,*,#42506,.F.);
#60444=ORIENTED_EDGE('',*,*,#42507,.T.);
#60445=ORIENTED_EDGE('',*,*,#42508,.T.);
#60446=ORIENTED_EDGE('',*,*,#42506,.T.);
#60447=ORIENTED_EDGE('',*,*,#42509,.T.);
#60448=ORIENTED_EDGE('',*,*,#42510,.T.);
#60449=ORIENTED_EDGE('',*,*,#42483,.F.);
#60450=ORIENTED_EDGE('',*,*,#42511,.T.);
#60451=ORIENTED_EDGE('',*,*,#42512,.T.);
#60452=ORIENTED_EDGE('',*,*,#42512,.F.);
#60453=ORIENTED_EDGE('',*,*,#42472,.F.);
#60454=ORIENTED_EDGE('',*,*,#42507,.F.);
#60455=ORIENTED_EDGE('',*,*,#42473,.F.);
#60456=ORIENTED_EDGE('',*,*,#42511,.F.);
#60457=ORIENTED_EDGE('',*,*,#42488,.F.);
#60458=ORIENTED_EDGE('',*,*,#42508,.F.);
#60459=ORIENTED_EDGE('',*,*,#42471,.F.);
#60460=ORIENTED_EDGE('',*,*,#42502,.F.);
#60461=ORIENTED_EDGE('',*,*,#42503,.F.);
#60462=ORIENTED_EDGE('',*,*,#42476,.F.);
#60463=ORIENTED_EDGE('',*,*,#42497,.F.);
#60464=ORIENTED_EDGE('',*,*,#42475,.F.);
#60465=ORIENTED_EDGE('',*,*,#42492,.F.);
#60466=ORIENTED_EDGE('',*,*,#42498,.F.);
#60467=ORIENTED_EDGE('',*,*,#42474,.F.);
#60468=ORIENTED_EDGE('',*,*,#42487,.F.);
#60469=ORIENTED_EDGE('',*,*,#42493,.F.);
#60470=ORIENTED_EDGE('',*,*,#42510,.F.);
#60471=ORIENTED_EDGE('',*,*,#42482,.T.);
#60472=ORIENTED_EDGE('',*,*,#42484,.F.);
#60473=ORIENTED_EDGE('',*,*,#42477,.T.);
#60474=ORIENTED_EDGE('',*,*,#42509,.F.);
#60475=ORIENTED_EDGE('',*,*,#42505,.F.);
#60476=ORIENTED_EDGE('',*,*,#42478,.T.);
#60477=ORIENTED_EDGE('',*,*,#42504,.F.);
#60478=ORIENTED_EDGE('',*,*,#42500,.F.);
#60479=ORIENTED_EDGE('',*,*,#42479,.T.);
#60480=ORIENTED_EDGE('',*,*,#42499,.F.);
#60481=ORIENTED_EDGE('',*,*,#42495,.F.);
#60482=ORIENTED_EDGE('',*,*,#42480,.T.);
#60483=ORIENTED_EDGE('',*,*,#42494,.F.);
#60484=ORIENTED_EDGE('',*,*,#42490,.F.);
#60485=ORIENTED_EDGE('',*,*,#42481,.T.);
#60486=ORIENTED_EDGE('',*,*,#42489,.F.);
#60487=ORIENTED_EDGE('',*,*,#42485,.F.);
#60488=ORIENTED_EDGE('',*,*,#42513,.F.);
#60489=ORIENTED_EDGE('',*,*,#42514,.T.);
#60490=ORIENTED_EDGE('',*,*,#42515,.T.);
#60491=ORIENTED_EDGE('',*,*,#42516,.T.);
#60492=ORIENTED_EDGE('',*,*,#42514,.F.);
#60493=ORIENTED_EDGE('',*,*,#42517,.T.);
#60494=ORIENTED_EDGE('',*,*,#42518,.T.);
#60495=ORIENTED_EDGE('',*,*,#42515,.F.);
#60496=ORIENTED_EDGE('',*,*,#42516,.F.);
#60497=ORIENTED_EDGE('',*,*,#42518,.F.);
#60498=ORIENTED_EDGE('',*,*,#42519,.T.);
#60499=ORIENTED_EDGE('',*,*,#42520,.T.);
#60500=ORIENTED_EDGE('',*,*,#42517,.F.);
#60501=ORIENTED_EDGE('',*,*,#42520,.F.);
#60502=ORIENTED_EDGE('',*,*,#42521,.T.);
#60503=ORIENTED_EDGE('',*,*,#42521,.F.);
#60504=ORIENTED_EDGE('',*,*,#42519,.F.);
#60505=ORIENTED_EDGE('',*,*,#42513,.T.);
#60506=ORIENTED_EDGE('',*,*,#42522,.T.);
#60507=ORIENTED_EDGE('',*,*,#42523,.T.);
#60508=ORIENTED_EDGE('',*,*,#42524,.T.);
#60509=ORIENTED_EDGE('',*,*,#42525,.T.);
#60510=ORIENTED_EDGE('',*,*,#42526,.T.);
#60511=ORIENTED_EDGE('',*,*,#42527,.T.);
#60512=ORIENTED_EDGE('',*,*,#42524,.F.);
#60513=ORIENTED_EDGE('',*,*,#42528,.T.);
#60514=ORIENTED_EDGE('',*,*,#42529,.T.);
#60515=ORIENTED_EDGE('',*,*,#42530,.T.);
#60516=ORIENTED_EDGE('',*,*,#42526,.F.);
#60517=ORIENTED_EDGE('',*,*,#42531,.T.);
#60518=ORIENTED_EDGE('',*,*,#42532,.T.);
#60519=ORIENTED_EDGE('',*,*,#42533,.T.);
#60520=ORIENTED_EDGE('',*,*,#42529,.F.);
#60521=ORIENTED_EDGE('',*,*,#42534,.T.);
#60522=ORIENTED_EDGE('',*,*,#42535,.T.);
#60523=ORIENTED_EDGE('',*,*,#42536,.T.);
#60524=ORIENTED_EDGE('',*,*,#42532,.F.);
#60525=ORIENTED_EDGE('',*,*,#42537,.T.);
#60526=ORIENTED_EDGE('',*,*,#42538,.T.);
#60527=ORIENTED_EDGE('',*,*,#42539,.T.);
#60528=ORIENTED_EDGE('',*,*,#42535,.F.);
#60529=ORIENTED_EDGE('',*,*,#42540,.T.);
#60530=ORIENTED_EDGE('',*,*,#42541,.T.);
#60531=ORIENTED_EDGE('',*,*,#42542,.T.);
#60532=ORIENTED_EDGE('',*,*,#42538,.F.);
#60533=ORIENTED_EDGE('',*,*,#42543,.T.);
#60534=ORIENTED_EDGE('',*,*,#42522,.F.);
#60535=ORIENTED_EDGE('',*,*,#42544,.T.);
#60536=ORIENTED_EDGE('',*,*,#42541,.F.);
#60537=ORIENTED_EDGE('',*,*,#42545,.T.);
#60538=ORIENTED_EDGE('',*,*,#42539,.F.);
#60539=ORIENTED_EDGE('',*,*,#42546,.F.);
#60540=ORIENTED_EDGE('',*,*,#42547,.F.);
#60541=ORIENTED_EDGE('',*,*,#42548,.T.);
#60542=ORIENTED_EDGE('',*,*,#42542,.F.);
#60543=ORIENTED_EDGE('',*,*,#42549,.F.);
#60544=ORIENTED_EDGE('',*,*,#42550,.F.);
#60545=ORIENTED_EDGE('',*,*,#42546,.T.);
#60546=ORIENTED_EDGE('',*,*,#42544,.F.);
#60547=ORIENTED_EDGE('',*,*,#42551,.F.);
#60548=ORIENTED_EDGE('',*,*,#42552,.F.);
#60549=ORIENTED_EDGE('',*,*,#42549,.T.);
#60550=ORIENTED_EDGE('',*,*,#42525,.F.);
#60551=ORIENTED_EDGE('',*,*,#42553,.F.);
#60552=ORIENTED_EDGE('',*,*,#42554,.F.);
#60553=ORIENTED_EDGE('',*,*,#42551,.T.);
#60554=ORIENTED_EDGE('',*,*,#42555,.F.);
#60555=ORIENTED_EDGE('',*,*,#42556,.F.);
#60556=ORIENTED_EDGE('',*,*,#42557,.F.);
#60557=ORIENTED_EDGE('',*,*,#42558,.F.);
#60558=ORIENTED_EDGE('',*,*,#42559,.F.);
#60559=ORIENTED_EDGE('',*,*,#42560,.T.);
#60560=ORIENTED_EDGE('',*,*,#42523,.F.);
#60561=ORIENTED_EDGE('',*,*,#42545,.F.);
#60562=ORIENTED_EDGE('',*,*,#42543,.F.);
#60563=ORIENTED_EDGE('',*,*,#42540,.F.);
#60564=ORIENTED_EDGE('',*,*,#42537,.F.);
#60565=ORIENTED_EDGE('',*,*,#42534,.F.);
#60566=ORIENTED_EDGE('',*,*,#42531,.F.);
#60567=ORIENTED_EDGE('',*,*,#42528,.F.);
#60568=ORIENTED_EDGE('',*,*,#42561,.T.);
#60569=ORIENTED_EDGE('',*,*,#42562,.T.);
#60570=ORIENTED_EDGE('',*,*,#42563,.T.);
#60571=ORIENTED_EDGE('',*,*,#42564,.T.);
#60572=ORIENTED_EDGE('',*,*,#42565,.T.);
#60573=ORIENTED_EDGE('',*,*,#42566,.T.);
#60574=ORIENTED_EDGE('',*,*,#42563,.F.);
#60575=ORIENTED_EDGE('',*,*,#42567,.T.);
#60576=ORIENTED_EDGE('',*,*,#42568,.T.);
#60577=ORIENTED_EDGE('',*,*,#42569,.T.);
#60578=ORIENTED_EDGE('',*,*,#42565,.F.);
#60579=ORIENTED_EDGE('',*,*,#42570,.T.);
#60580=ORIENTED_EDGE('',*,*,#42571,.T.);
#60581=ORIENTED_EDGE('',*,*,#42572,.T.);
#60582=ORIENTED_EDGE('',*,*,#42568,.F.);
#60583=ORIENTED_EDGE('',*,*,#42573,.T.);
#60584=ORIENTED_EDGE('',*,*,#42574,.T.);
#60585=ORIENTED_EDGE('',*,*,#42575,.T.);
#60586=ORIENTED_EDGE('',*,*,#42571,.F.);
#60587=ORIENTED_EDGE('',*,*,#42576,.T.);
#60588=ORIENTED_EDGE('',*,*,#42574,.F.);
#60589=ORIENTED_EDGE('',*,*,#42577,.T.);
#60590=ORIENTED_EDGE('',*,*,#42578,.T.);
#60591=ORIENTED_EDGE('',*,*,#42579,.T.);
#60592=ORIENTED_EDGE('',*,*,#42580,.T.);
#60593=ORIENTED_EDGE('',*,*,#42581,.T.);
#60594=ORIENTED_EDGE('',*,*,#42578,.F.);
#60595=ORIENTED_EDGE('',*,*,#42582,.T.);
#60596=ORIENTED_EDGE('',*,*,#42561,.F.);
#60597=ORIENTED_EDGE('',*,*,#42583,.T.);
#60598=ORIENTED_EDGE('',*,*,#42580,.F.);
#60599=ORIENTED_EDGE('',*,*,#42584,.T.);
#60600=ORIENTED_EDGE('',*,*,#42576,.F.);
#60601=ORIENTED_EDGE('',*,*,#42573,.F.);
#60602=ORIENTED_EDGE('',*,*,#42570,.F.);
#60603=ORIENTED_EDGE('',*,*,#42567,.F.);
#60604=ORIENTED_EDGE('',*,*,#42562,.F.);
#60605=ORIENTED_EDGE('',*,*,#42584,.F.);
#60606=ORIENTED_EDGE('',*,*,#42582,.F.);
#60607=ORIENTED_EDGE('',*,*,#42585,.T.);
#60608=ORIENTED_EDGE('',*,*,#42586,.T.);
#60609=ORIENTED_EDGE('',*,*,#42587,.F.);
#60610=ORIENTED_EDGE('',*,*,#42588,.F.);
#60611=ORIENTED_EDGE('',*,*,#42589,.F.);
#60612=ORIENTED_EDGE('',*,*,#42590,.F.);
#60613=ORIENTED_EDGE('',*,*,#42591,.F.);
#60614=ORIENTED_EDGE('',*,*,#42592,.F.);
#60615=ORIENTED_EDGE('',*,*,#42593,.F.);
#60616=ORIENTED_EDGE('',*,*,#42594,.F.);
#60617=ORIENTED_EDGE('',*,*,#42595,.T.);
#60618=ORIENTED_EDGE('',*,*,#42579,.F.);
#60619=ORIENTED_EDGE('',*,*,#42596,.F.);
#60620=ORIENTED_EDGE('',*,*,#42597,.F.);
#60621=ORIENTED_EDGE('',*,*,#42598,.T.);
#60622=ORIENTED_EDGE('',*,*,#42581,.F.);
#60623=ORIENTED_EDGE('',*,*,#42599,.F.);
#60624=ORIENTED_EDGE('',*,*,#42600,.F.);
#60625=ORIENTED_EDGE('',*,*,#42596,.T.);
#60626=ORIENTED_EDGE('',*,*,#42583,.F.);
#60627=ORIENTED_EDGE('',*,*,#42601,.F.);
#60628=ORIENTED_EDGE('',*,*,#42602,.F.);
#60629=ORIENTED_EDGE('',*,*,#42599,.T.);
#60630=ORIENTED_EDGE('',*,*,#42564,.F.);
#60631=ORIENTED_EDGE('',*,*,#42603,.F.);
#60632=ORIENTED_EDGE('',*,*,#42604,.F.);
#60633=ORIENTED_EDGE('',*,*,#42601,.T.);
#60634=ORIENTED_EDGE('',*,*,#42605,.T.);
#60635=ORIENTED_EDGE('',*,*,#42606,.T.);
#60636=ORIENTED_EDGE('',*,*,#42607,.T.);
#60637=ORIENTED_EDGE('',*,*,#42550,.T.);
#60638=ORIENTED_EDGE('',*,*,#42608,.T.);
#60639=ORIENTED_EDGE('',*,*,#42547,.T.);
#60640=ORIENTED_EDGE('',*,*,#42607,.F.);
#60641=ORIENTED_EDGE('',*,*,#42609,.T.);
#60642=ORIENTED_EDGE('',*,*,#42610,.T.);
#60643=ORIENTED_EDGE('',*,*,#42611,.T.);
#60644=ORIENTED_EDGE('',*,*,#42608,.F.);
#60645=ORIENTED_EDGE('',*,*,#42612,.T.);
#60646=ORIENTED_EDGE('',*,*,#42613,.T.);
#60647=ORIENTED_EDGE('',*,*,#42614,.T.);
#60648=ORIENTED_EDGE('',*,*,#42610,.F.);
#60649=ORIENTED_EDGE('',*,*,#42615,.T.);
#60650=ORIENTED_EDGE('',*,*,#42616,.T.);
#60651=ORIENTED_EDGE('',*,*,#42617,.T.);
#60652=ORIENTED_EDGE('',*,*,#42613,.F.);
#60653=ORIENTED_EDGE('',*,*,#42618,.T.);
#60654=ORIENTED_EDGE('',*,*,#42619,.T.);
#60655=ORIENTED_EDGE('',*,*,#42620,.T.);
#60656=ORIENTED_EDGE('',*,*,#42616,.F.);
#60657=ORIENTED_EDGE('',*,*,#42621,.T.);
#60658=ORIENTED_EDGE('',*,*,#42622,.T.);
#60659=ORIENTED_EDGE('',*,*,#42554,.T.);
#60660=ORIENTED_EDGE('',*,*,#42619,.F.);
#60661=ORIENTED_EDGE('',*,*,#42623,.T.);
#60662=ORIENTED_EDGE('',*,*,#42622,.F.);
#60663=ORIENTED_EDGE('',*,*,#42624,.T.);
#60664=ORIENTED_EDGE('',*,*,#42605,.F.);
#60665=ORIENTED_EDGE('',*,*,#42552,.T.);
#60666=ORIENTED_EDGE('',*,*,#42527,.F.);
#60667=ORIENTED_EDGE('',*,*,#42625,.F.);
#60668=ORIENTED_EDGE('',*,*,#42620,.F.);
#60669=ORIENTED_EDGE('',*,*,#42553,.T.);
#60670=ORIENTED_EDGE('',*,*,#42623,.F.);
#60671=ORIENTED_EDGE('',*,*,#42621,.F.);
#60672=ORIENTED_EDGE('',*,*,#42618,.F.);
#60673=ORIENTED_EDGE('',*,*,#42615,.F.);
#60674=ORIENTED_EDGE('',*,*,#42612,.F.);
#60675=ORIENTED_EDGE('',*,*,#42609,.F.);
#60676=ORIENTED_EDGE('',*,*,#42606,.F.);
#60677=ORIENTED_EDGE('',*,*,#42626,.T.);
#60678=ORIENTED_EDGE('',*,*,#42627,.T.);
#60679=ORIENTED_EDGE('',*,*,#42628,.T.);
#60680=ORIENTED_EDGE('',*,*,#42629,.F.);
#60681=ORIENTED_EDGE('',*,*,#42630,.F.);
#60682=ORIENTED_EDGE('',*,*,#42631,.F.);
#60683=ORIENTED_EDGE('',*,*,#42632,.F.);
#60684=ORIENTED_EDGE('',*,*,#42633,.F.);
#60685=ORIENTED_EDGE('',*,*,#42634,.T.);
#60686=ORIENTED_EDGE('',*,*,#42635,.F.);
#60687=ORIENTED_EDGE('',*,*,#42636,.T.);
#60688=ORIENTED_EDGE('',*,*,#42637,.T.);
#60689=ORIENTED_EDGE('',*,*,#42638,.T.);
#60690=ORIENTED_EDGE('',*,*,#42639,.T.);
#60691=ORIENTED_EDGE('',*,*,#42640,.T.);
#60692=ORIENTED_EDGE('',*,*,#42641,.T.);
#60693=ORIENTED_EDGE('',*,*,#42642,.T.);
#60694=ORIENTED_EDGE('',*,*,#42639,.F.);
#60695=ORIENTED_EDGE('',*,*,#42643,.T.);
#60696=ORIENTED_EDGE('',*,*,#42644,.T.);
#60697=ORIENTED_EDGE('',*,*,#42645,.T.);
#60698=ORIENTED_EDGE('',*,*,#42641,.F.);
#60699=ORIENTED_EDGE('',*,*,#42646,.T.);
#60700=ORIENTED_EDGE('',*,*,#42647,.T.);
#60701=ORIENTED_EDGE('',*,*,#42648,.T.);
#60702=ORIENTED_EDGE('',*,*,#42644,.F.);
#60703=ORIENTED_EDGE('',*,*,#42649,.T.);
#60704=ORIENTED_EDGE('',*,*,#42650,.T.);
#60705=ORIENTED_EDGE('',*,*,#42604,.T.);
#60706=ORIENTED_EDGE('',*,*,#42647,.F.);
#60707=ORIENTED_EDGE('',*,*,#42651,.T.);
#60708=ORIENTED_EDGE('',*,*,#42652,.T.);
#60709=ORIENTED_EDGE('',*,*,#42602,.T.);
#60710=ORIENTED_EDGE('',*,*,#42650,.F.);
#60711=ORIENTED_EDGE('',*,*,#42653,.T.);
#60712=ORIENTED_EDGE('',*,*,#42654,.T.);
#60713=ORIENTED_EDGE('',*,*,#42600,.T.);
#60714=ORIENTED_EDGE('',*,*,#42652,.F.);
#60715=ORIENTED_EDGE('',*,*,#42655,.T.);
#60716=ORIENTED_EDGE('',*,*,#42637,.F.);
#60717=ORIENTED_EDGE('',*,*,#42597,.T.);
#60718=ORIENTED_EDGE('',*,*,#42654,.F.);
#60719=ORIENTED_EDGE('',*,*,#42656,.T.);
#60720=ORIENTED_EDGE('',*,*,#42575,.F.);
#60721=ORIENTED_EDGE('',*,*,#42598,.F.);
#60722=ORIENTED_EDGE('',*,*,#42640,.F.);
#60723=ORIENTED_EDGE('',*,*,#42657,.T.);
#60724=ORIENTED_EDGE('',*,*,#42658,.F.);
#60725=ORIENTED_EDGE('',*,*,#42659,.F.);
#60726=ORIENTED_EDGE('',*,*,#42660,.F.);
#60727=ORIENTED_EDGE('',*,*,#42661,.F.);
#60728=ORIENTED_EDGE('',*,*,#42662,.F.);
#60729=ORIENTED_EDGE('',*,*,#42663,.T.);
#60730=ORIENTED_EDGE('',*,*,#42638,.F.);
#60731=ORIENTED_EDGE('',*,*,#42656,.F.);
#60732=ORIENTED_EDGE('',*,*,#42655,.F.);
#60733=ORIENTED_EDGE('',*,*,#42653,.F.);
#60734=ORIENTED_EDGE('',*,*,#42651,.F.);
#60735=ORIENTED_EDGE('',*,*,#42649,.F.);
#60736=ORIENTED_EDGE('',*,*,#42646,.F.);
#60737=ORIENTED_EDGE('',*,*,#42643,.F.);
#60738=ORIENTED_EDGE('',*,*,#42664,.T.);
#60739=ORIENTED_EDGE('',*,*,#42662,.T.);
#60740=ORIENTED_EDGE('',*,*,#42665,.T.);
#60741=ORIENTED_EDGE('',*,*,#42666,.T.);
#60742=ORIENTED_EDGE('',*,*,#42667,.T.);
#60743=ORIENTED_EDGE('',*,*,#42668,.T.);
#60744=ORIENTED_EDGE('',*,*,#42665,.F.);
#60745=ORIENTED_EDGE('',*,*,#42661,.T.);
#60746=ORIENTED_EDGE('',*,*,#42669,.T.);
#60747=ORIENTED_EDGE('',*,*,#42670,.T.);
#60748=ORIENTED_EDGE('',*,*,#42667,.F.);
#60749=ORIENTED_EDGE('',*,*,#42660,.T.);
#60750=ORIENTED_EDGE('',*,*,#42671,.T.);
#60751=ORIENTED_EDGE('',*,*,#42672,.T.);
#60752=ORIENTED_EDGE('',*,*,#42669,.F.);
#60753=ORIENTED_EDGE('',*,*,#42659,.T.);
#60754=ORIENTED_EDGE('',*,*,#42673,.T.);
#60755=ORIENTED_EDGE('',*,*,#42674,.T.);
#60756=ORIENTED_EDGE('',*,*,#42671,.F.);
#60757=ORIENTED_EDGE('',*,*,#42658,.T.);
#60758=ORIENTED_EDGE('',*,*,#42673,.F.);
#60759=ORIENTED_EDGE('',*,*,#42663,.F.);
#60760=ORIENTED_EDGE('',*,*,#42664,.F.);
#60761=ORIENTED_EDGE('',*,*,#42675,.F.);
#60762=ORIENTED_EDGE('',*,*,#42676,.F.);
#60763=ORIENTED_EDGE('',*,*,#42560,.F.);
#60764=ORIENTED_EDGE('',*,*,#42677,.F.);
#60765=ORIENTED_EDGE('',*,*,#42678,.F.);
#60766=ORIENTED_EDGE('',*,*,#42679,.F.);
#60767=ORIENTED_EDGE('',*,*,#42680,.T.);
#60768=ORIENTED_EDGE('',*,*,#42681,.T.);
#60769=ORIENTED_EDGE('',*,*,#42682,.T.);
#60770=ORIENTED_EDGE('',*,*,#42631,.T.);
#60771=ORIENTED_EDGE('',*,*,#42683,.T.);
#60772=ORIENTED_EDGE('',*,*,#42632,.T.);
#60773=ORIENTED_EDGE('',*,*,#42682,.F.);
#60774=ORIENTED_EDGE('',*,*,#42684,.T.);
#60775=ORIENTED_EDGE('',*,*,#42685,.T.);
#60776=ORIENTED_EDGE('',*,*,#42633,.T.);
#60777=ORIENTED_EDGE('',*,*,#42683,.F.);
#60778=ORIENTED_EDGE('',*,*,#42686,.T.);
#60779=ORIENTED_EDGE('',*,*,#42687,.T.);
#60780=ORIENTED_EDGE('',*,*,#42688,.T.);
#60781=ORIENTED_EDGE('',*,*,#42689,.T.);
#60782=ORIENTED_EDGE('',*,*,#42685,.F.);
#60783=ORIENTED_EDGE('',*,*,#42690,.T.);
#60784=ORIENTED_EDGE('',*,*,#42687,.F.);
#60785=ORIENTED_EDGE('',*,*,#42691,.T.);
#60786=ORIENTED_EDGE('',*,*,#42692,.T.);
#60787=ORIENTED_EDGE('',*,*,#42693,.T.);
#60788=ORIENTED_EDGE('',*,*,#42692,.F.);
#60789=ORIENTED_EDGE('',*,*,#42694,.T.);
#60790=ORIENTED_EDGE('',*,*,#42695,.T.);
#60791=ORIENTED_EDGE('',*,*,#42696,.T.);
#60792=ORIENTED_EDGE('',*,*,#42697,.T.);
#60793=ORIENTED_EDGE('',*,*,#42698,.T.);
#60794=ORIENTED_EDGE('',*,*,#42588,.T.);
#60795=ORIENTED_EDGE('',*,*,#42695,.F.);
#60796=ORIENTED_EDGE('',*,*,#42699,.T.);
#60797=ORIENTED_EDGE('',*,*,#42700,.T.);
#60798=ORIENTED_EDGE('',*,*,#42589,.T.);
#60799=ORIENTED_EDGE('',*,*,#42698,.F.);
#60800=ORIENTED_EDGE('',*,*,#42701,.T.);
#60801=ORIENTED_EDGE('',*,*,#42702,.T.);
#60802=ORIENTED_EDGE('',*,*,#42590,.T.);
#60803=ORIENTED_EDGE('',*,*,#42700,.F.);
#60804=ORIENTED_EDGE('',*,*,#42703,.T.);
#60805=ORIENTED_EDGE('',*,*,#42704,.T.);
#60806=ORIENTED_EDGE('',*,*,#42591,.T.);
#60807=ORIENTED_EDGE('',*,*,#42702,.F.);
#60808=ORIENTED_EDGE('',*,*,#42705,.T.);
#60809=ORIENTED_EDGE('',*,*,#42706,.T.);
#60810=ORIENTED_EDGE('',*,*,#42592,.T.);
#60811=ORIENTED_EDGE('',*,*,#42704,.F.);
#60812=ORIENTED_EDGE('',*,*,#42707,.T.);
#60813=ORIENTED_EDGE('',*,*,#42708,.T.);
#60814=ORIENTED_EDGE('',*,*,#42709,.T.);
#60815=ORIENTED_EDGE('',*,*,#42710,.T.);
#60816=ORIENTED_EDGE('',*,*,#42706,.F.);
#60817=ORIENTED_EDGE('',*,*,#42711,.T.);
#60818=ORIENTED_EDGE('',*,*,#42708,.F.);
#60819=ORIENTED_EDGE('',*,*,#42712,.T.);
#60820=ORIENTED_EDGE('',*,*,#42713,.T.);
#60821=ORIENTED_EDGE('',*,*,#42714,.T.);
#60822=ORIENTED_EDGE('',*,*,#42713,.F.);
#60823=ORIENTED_EDGE('',*,*,#42715,.T.);
#60824=ORIENTED_EDGE('',*,*,#42716,.T.);
#60825=ORIENTED_EDGE('',*,*,#42717,.T.);
#60826=ORIENTED_EDGE('',*,*,#42718,.T.);
#60827=ORIENTED_EDGE('',*,*,#42719,.T.);
#60828=ORIENTED_EDGE('',*,*,#42629,.T.);
#60829=ORIENTED_EDGE('',*,*,#42716,.F.);
#60830=ORIENTED_EDGE('',*,*,#42720,.T.);
#60831=ORIENTED_EDGE('',*,*,#42719,.F.);
#60832=ORIENTED_EDGE('',*,*,#42721,.T.);
#60833=ORIENTED_EDGE('',*,*,#42680,.F.);
#60834=ORIENTED_EDGE('',*,*,#42630,.T.);
#60835=ORIENTED_EDGE('',*,*,#42668,.F.);
#60836=ORIENTED_EDGE('',*,*,#42722,.T.);
#60837=ORIENTED_EDGE('',*,*,#42701,.F.);
#60838=ORIENTED_EDGE('',*,*,#42723,.F.);
#60839=ORIENTED_EDGE('',*,*,#42666,.F.);
#60840=ORIENTED_EDGE('',*,*,#42723,.T.);
#60841=ORIENTED_EDGE('',*,*,#42699,.F.);
#60842=ORIENTED_EDGE('',*,*,#42694,.F.);
#60843=ORIENTED_EDGE('',*,*,#42691,.F.);
#60844=ORIENTED_EDGE('',*,*,#42690,.F.);
#60845=ORIENTED_EDGE('',*,*,#42686,.F.);
#60846=ORIENTED_EDGE('',*,*,#42724,.T.);
#60847=ORIENTED_EDGE('',*,*,#42725,.F.);
#60848=ORIENTED_EDGE('',*,*,#42675,.T.);
#60849=ORIENTED_EDGE('',*,*,#42684,.F.);
#60850=ORIENTED_EDGE('',*,*,#42726,.T.);
#60851=ORIENTED_EDGE('',*,*,#42727,.F.);
#60852=ORIENTED_EDGE('',*,*,#42724,.F.);
#60853=ORIENTED_EDGE('',*,*,#42681,.F.);
#60854=ORIENTED_EDGE('',*,*,#42728,.T.);
#60855=ORIENTED_EDGE('',*,*,#42729,.F.);
#60856=ORIENTED_EDGE('',*,*,#42726,.F.);
#60857=ORIENTED_EDGE('',*,*,#42710,.F.);
#60858=ORIENTED_EDGE('',*,*,#42730,.T.);
#60859=ORIENTED_EDGE('',*,*,#42593,.T.);
#60860=ORIENTED_EDGE('',*,*,#42717,.F.);
#60861=ORIENTED_EDGE('',*,*,#42628,.F.);
#60862=ORIENTED_EDGE('',*,*,#42731,.T.);
#60863=ORIENTED_EDGE('',*,*,#42677,.T.);
#60864=ORIENTED_EDGE('',*,*,#42559,.T.);
#60865=ORIENTED_EDGE('',*,*,#42732,.T.);
#60866=ORIENTED_EDGE('',*,*,#42733,.T.);
#60867=ORIENTED_EDGE('',*,*,#42734,.T.);
#60868=ORIENTED_EDGE('',*,*,#42735,.T.);
#60869=ORIENTED_EDGE('',*,*,#42732,.F.);
#60870=ORIENTED_EDGE('',*,*,#42558,.T.);
#60871=ORIENTED_EDGE('',*,*,#42736,.T.);
#60872=ORIENTED_EDGE('',*,*,#42729,.T.);
#60873=ORIENTED_EDGE('',*,*,#42734,.F.);
#60874=ORIENTED_EDGE('',*,*,#42557,.T.);
#60875=ORIENTED_EDGE('',*,*,#42737,.T.);
#60876=ORIENTED_EDGE('',*,*,#42727,.T.);
#60877=ORIENTED_EDGE('',*,*,#42736,.F.);
#60878=ORIENTED_EDGE('',*,*,#42556,.T.);
#60879=ORIENTED_EDGE('',*,*,#42676,.T.);
#60880=ORIENTED_EDGE('',*,*,#42725,.T.);
#60881=ORIENTED_EDGE('',*,*,#42737,.F.);
#60882=ORIENTED_EDGE('',*,*,#42555,.T.);
#60883=ORIENTED_EDGE('',*,*,#42674,.F.);
#60884=ORIENTED_EDGE('',*,*,#42678,.T.);
#60885=ORIENTED_EDGE('',*,*,#42733,.F.);
#60886=ORIENTED_EDGE('',*,*,#42738,.F.);
#60887=ORIENTED_EDGE('',*,*,#42720,.F.);
#60888=ORIENTED_EDGE('',*,*,#42715,.F.);
#60889=ORIENTED_EDGE('',*,*,#42712,.F.);
#60890=ORIENTED_EDGE('',*,*,#42711,.F.);
#60891=ORIENTED_EDGE('',*,*,#42707,.F.);
#60892=ORIENTED_EDGE('',*,*,#42739,.F.);
#60893=ORIENTED_EDGE('',*,*,#42566,.F.);
#60894=ORIENTED_EDGE('',*,*,#42740,.F.);
#60895=ORIENTED_EDGE('',*,*,#42648,.F.);
#60896=ORIENTED_EDGE('',*,*,#42603,.T.);
#60897=ORIENTED_EDGE('',*,*,#42533,.F.);
#60898=ORIENTED_EDGE('',*,*,#42741,.F.);
#60899=ORIENTED_EDGE('',*,*,#42614,.F.);
#60900=ORIENTED_EDGE('',*,*,#42742,.T.);
#60901=ORIENTED_EDGE('',*,*,#42530,.F.);
#60902=ORIENTED_EDGE('',*,*,#42742,.F.);
#60903=ORIENTED_EDGE('',*,*,#42617,.F.);
#60904=ORIENTED_EDGE('',*,*,#42625,.T.);
#60905=ORIENTED_EDGE('',*,*,#42569,.F.);
#60906=ORIENTED_EDGE('',*,*,#42743,.F.);
#60907=ORIENTED_EDGE('',*,*,#42645,.F.);
#60908=ORIENTED_EDGE('',*,*,#42740,.T.);
#60909=ORIENTED_EDGE('',*,*,#42572,.F.);
#60910=ORIENTED_EDGE('',*,*,#42657,.F.);
#60911=ORIENTED_EDGE('',*,*,#42642,.F.);
#60912=ORIENTED_EDGE('',*,*,#42743,.T.);
#60913=ORIENTED_EDGE('',*,*,#42721,.F.);
#60914=ORIENTED_EDGE('',*,*,#42738,.T.);
#60915=ORIENTED_EDGE('',*,*,#42735,.F.);
#60916=ORIENTED_EDGE('',*,*,#42728,.F.);
#60917=ORIENTED_EDGE('',*,*,#42536,.F.);
#60918=ORIENTED_EDGE('',*,*,#42548,.F.);
#60919=ORIENTED_EDGE('',*,*,#42611,.F.);
#60920=ORIENTED_EDGE('',*,*,#42741,.T.);
#60921=ORIENTED_EDGE('',*,*,#42672,.F.);
#60922=ORIENTED_EDGE('',*,*,#42739,.T.);
#60923=ORIENTED_EDGE('',*,*,#42705,.F.);
#60924=ORIENTED_EDGE('',*,*,#42744,.F.);
#60925=ORIENTED_EDGE('',*,*,#42696,.F.);
#60926=ORIENTED_EDGE('',*,*,#42587,.T.);
#60927=ORIENTED_EDGE('',*,*,#42745,.T.);
#60928=ORIENTED_EDGE('',*,*,#42689,.F.);
#60929=ORIENTED_EDGE('',*,*,#42746,.T.);
#60930=ORIENTED_EDGE('',*,*,#42634,.F.);
#60931=ORIENTED_EDGE('',*,*,#42688,.F.);
#60932=ORIENTED_EDGE('',*,*,#42693,.F.);
#60933=ORIENTED_EDGE('',*,*,#42697,.F.);
#60934=ORIENTED_EDGE('',*,*,#42747,.F.);
#60935=ORIENTED_EDGE('',*,*,#42748,.T.);
#60936=ORIENTED_EDGE('',*,*,#42749,.T.);
#60937=ORIENTED_EDGE('',*,*,#42731,.F.);
#60938=ORIENTED_EDGE('',*,*,#42627,.F.);
#60939=ORIENTED_EDGE('',*,*,#42750,.T.);
#60940=ORIENTED_EDGE('',*,*,#42751,.T.);
#60941=ORIENTED_EDGE('',*,*,#42745,.F.);
#60942=ORIENTED_EDGE('',*,*,#42586,.F.);
#60943=ORIENTED_EDGE('',*,*,#42752,.T.);
#60944=ORIENTED_EDGE('',*,*,#42747,.T.);
#60945=ORIENTED_EDGE('',*,*,#42670,.F.);
#60946=ORIENTED_EDGE('',*,*,#42744,.T.);
#60947=ORIENTED_EDGE('',*,*,#42703,.F.);
#60948=ORIENTED_EDGE('',*,*,#42722,.F.);
#60949=ORIENTED_EDGE('',*,*,#42753,.F.);
#60950=ORIENTED_EDGE('',*,*,#42754,.T.);
#60951=ORIENTED_EDGE('',*,*,#42679,.T.);
#60952=ORIENTED_EDGE('',*,*,#42754,.F.);
#60953=ORIENTED_EDGE('',*,*,#42750,.F.);
#60954=ORIENTED_EDGE('',*,*,#42626,.F.);
#60955=ORIENTED_EDGE('',*,*,#42624,.F.);
#60956=ORIENTED_EDGE('',*,*,#42636,.F.);
#60957=ORIENTED_EDGE('',*,*,#42755,.F.);
#60958=ORIENTED_EDGE('',*,*,#42748,.F.);
#60959=ORIENTED_EDGE('',*,*,#42752,.F.);
#60960=ORIENTED_EDGE('',*,*,#42585,.F.);
#60961=ORIENTED_EDGE('',*,*,#42577,.F.);
#60962=ORIENTED_EDGE('',*,*,#42595,.F.);
#60963=ORIENTED_EDGE('',*,*,#42756,.F.);
#60964=ORIENTED_EDGE('',*,*,#42757,.F.);
#60965=ORIENTED_EDGE('',*,*,#42753,.T.);
#60966=ORIENTED_EDGE('',*,*,#42746,.F.);
#60967=ORIENTED_EDGE('',*,*,#42749,.F.);
#60968=ORIENTED_EDGE('',*,*,#42755,.T.);
#60969=ORIENTED_EDGE('',*,*,#42635,.T.);
#60970=ORIENTED_EDGE('',*,*,#42730,.F.);
#60971=ORIENTED_EDGE('',*,*,#42758,.F.);
#60972=ORIENTED_EDGE('',*,*,#42756,.T.);
#60973=ORIENTED_EDGE('',*,*,#42594,.T.);
#60974=ORIENTED_EDGE('',*,*,#42718,.F.);
#60975=ORIENTED_EDGE('',*,*,#42751,.F.);
#60976=ORIENTED_EDGE('',*,*,#42757,.T.);
#60977=ORIENTED_EDGE('',*,*,#42758,.T.);
#60978=ORIENTED_EDGE('',*,*,#42709,.F.);
#60979=ORIENTED_EDGE('',*,*,#42714,.F.);
#60980=ORIENTED_EDGE('',*,*,#42759,.F.);
#60981=ORIENTED_EDGE('',*,*,#42760,.T.);
#60982=ORIENTED_EDGE('',*,*,#42759,.T.);
#60983=ORIENTED_EDGE('',*,*,#42761,.T.);
#60984=ORIENTED_EDGE('',*,*,#42762,.T.);
#60985=ORIENTED_EDGE('',*,*,#42761,.F.);
#60986=ORIENTED_EDGE('',*,*,#42762,.F.);
#60987=ORIENTED_EDGE('',*,*,#42763,.T.);
#60988=ORIENTED_EDGE('',*,*,#42764,.T.);
#60989=ORIENTED_EDGE('',*,*,#42765,.T.);
#60990=ORIENTED_EDGE('',*,*,#42766,.T.);
#60991=ORIENTED_EDGE('',*,*,#42767,.T.);
#60992=ORIENTED_EDGE('',*,*,#42768,.T.);
#60993=ORIENTED_EDGE('',*,*,#42766,.F.);
#60994=ORIENTED_EDGE('',*,*,#42769,.T.);
#60995=ORIENTED_EDGE('',*,*,#42770,.F.);
#60996=ORIENTED_EDGE('',*,*,#42771,.F.);
#60997=ORIENTED_EDGE('',*,*,#42764,.F.);
#60998=ORIENTED_EDGE('',*,*,#42772,.F.);
#60999=ORIENTED_EDGE('',*,*,#42773,.F.);
#61000=ORIENTED_EDGE('',*,*,#42774,.T.);
#61001=ORIENTED_EDGE('',*,*,#42775,.T.);
#61002=ORIENTED_EDGE('',*,*,#42770,.T.);
#61003=ORIENTED_EDGE('',*,*,#42776,.T.);
#61004=ORIENTED_EDGE('',*,*,#42777,.T.);
#61005=ORIENTED_EDGE('',*,*,#42778,.T.);
#61006=ORIENTED_EDGE('',*,*,#42773,.T.);
#61007=ORIENTED_EDGE('',*,*,#42779,.F.);
#61008=ORIENTED_EDGE('',*,*,#42774,.F.);
#61009=ORIENTED_EDGE('',*,*,#42780,.F.);
#61010=ORIENTED_EDGE('',*,*,#42781,.F.);
#61011=ORIENTED_EDGE('',*,*,#42776,.F.);
#61012=ORIENTED_EDGE('',*,*,#42768,.F.);
#61013=ORIENTED_EDGE('',*,*,#42782,.T.);
#61014=ORIENTED_EDGE('',*,*,#42760,.F.);
#61015=ORIENTED_EDGE('',*,*,#42782,.F.);
#61016=ORIENTED_EDGE('',*,*,#42767,.F.);
#61017=ORIENTED_EDGE('',*,*,#42781,.T.);
#61018=ORIENTED_EDGE('',*,*,#42780,.T.);
#61019=ORIENTED_EDGE('',*,*,#42783,.T.);
#61020=ORIENTED_EDGE('',*,*,#42784,.T.);
#61021=ORIENTED_EDGE('',*,*,#42785,.T.);
#61022=ORIENTED_EDGE('',*,*,#42765,.F.);
#61023=ORIENTED_EDGE('',*,*,#42786,.T.);
#61024=ORIENTED_EDGE('',*,*,#42787,.F.);
#61025=ORIENTED_EDGE('',*,*,#42786,.F.);
#61026=ORIENTED_EDGE('',*,*,#42769,.F.);
#61027=ORIENTED_EDGE('',*,*,#42787,.T.);
#61028=ORIENTED_EDGE('',*,*,#42788,.T.);
#61029=ORIENTED_EDGE('',*,*,#42789,.T.);
#61030=ORIENTED_EDGE('',*,*,#42790,.T.);
#61031=ORIENTED_EDGE('',*,*,#42788,.F.);
#61032=ORIENTED_EDGE('',*,*,#42790,.F.);
#61033=ORIENTED_EDGE('',*,*,#42791,.F.);
#61034=ORIENTED_EDGE('',*,*,#42784,.F.);
#61035=ORIENTED_EDGE('',*,*,#42789,.F.);
#61036=ORIENTED_EDGE('',*,*,#42777,.F.);
#61037=ORIENTED_EDGE('',*,*,#42785,.F.);
#61038=ORIENTED_EDGE('',*,*,#42791,.T.);
#61039=ORIENTED_EDGE('',*,*,#42783,.F.);
#61040=ORIENTED_EDGE('',*,*,#42778,.F.);
#61041=ORIENTED_EDGE('',*,*,#42779,.T.);
#61042=ORIENTED_EDGE('',*,*,#42772,.T.);
#61043=ORIENTED_EDGE('',*,*,#42763,.F.);
#61044=ORIENTED_EDGE('',*,*,#42771,.T.);
#61045=ORIENTED_EDGE('',*,*,#42775,.F.);
#61046=ORIENTED_EDGE('',*,*,#42792,.F.);
#61047=ORIENTED_EDGE('',*,*,#42793,.F.);
#61048=ORIENTED_EDGE('',*,*,#42794,.F.);
#61049=ORIENTED_EDGE('',*,*,#42795,.F.);
#61050=ORIENTED_EDGE('',*,*,#42796,.F.);
#61051=ORIENTED_EDGE('',*,*,#42797,.T.);
#61052=ORIENTED_EDGE('',*,*,#42797,.F.);
#61053=ORIENTED_EDGE('',*,*,#42798,.F.);
#61054=ORIENTED_EDGE('',*,*,#42799,.F.);
#61055=ORIENTED_EDGE('',*,*,#42800,.F.);
#61056=ORIENTED_EDGE('',*,*,#42801,.T.);
#61057=ORIENTED_EDGE('',*,*,#42802,.T.);
#61058=ORIENTED_EDGE('',*,*,#42803,.T.);
#61059=ORIENTED_EDGE('',*,*,#42804,.T.);
#61060=ORIENTED_EDGE('',*,*,#42805,.T.);
#61061=ORIENTED_EDGE('',*,*,#42806,.T.);
#61062=ORIENTED_EDGE('',*,*,#42807,.T.);
#61063=ORIENTED_EDGE('',*,*,#42808,.T.);
#61064=ORIENTED_EDGE('',*,*,#42809,.F.);
#61065=ORIENTED_EDGE('',*,*,#42810,.T.);
#61066=ORIENTED_EDGE('',*,*,#42811,.T.);
#61067=ORIENTED_EDGE('',*,*,#42812,.T.);
#61068=ORIENTED_EDGE('',*,*,#42813,.T.);
#61069=ORIENTED_EDGE('',*,*,#42814,.T.);
#61070=ORIENTED_EDGE('',*,*,#42815,.T.);
#61071=ORIENTED_EDGE('',*,*,#42816,.T.);
#61072=ORIENTED_EDGE('',*,*,#42817,.T.);
#61073=ORIENTED_EDGE('',*,*,#42818,.F.);
#61074=ORIENTED_EDGE('',*,*,#42819,.F.);
#61075=ORIENTED_EDGE('',*,*,#42820,.T.);
#61076=ORIENTED_EDGE('',*,*,#42821,.F.);
#61077=ORIENTED_EDGE('',*,*,#42822,.F.);
#61078=ORIENTED_EDGE('',*,*,#42823,.F.);
#61079=ORIENTED_EDGE('',*,*,#42824,.T.);
#61080=ORIENTED_EDGE('',*,*,#42825,.T.);
#61081=ORIENTED_EDGE('',*,*,#42826,.F.);
#61082=ORIENTED_EDGE('',*,*,#42827,.T.);
#61083=ORIENTED_EDGE('',*,*,#42828,.F.);
#61084=ORIENTED_EDGE('',*,*,#42829,.T.);
#61085=ORIENTED_EDGE('',*,*,#42810,.F.);
#61086=ORIENTED_EDGE('',*,*,#42830,.F.);
#61087=ORIENTED_EDGE('',*,*,#42831,.F.);
#61088=ORIENTED_EDGE('',*,*,#42832,.F.);
#61089=ORIENTED_EDGE('',*,*,#42833,.F.);
#61090=ORIENTED_EDGE('',*,*,#42834,.F.);
#61091=ORIENTED_EDGE('',*,*,#42835,.F.);
#61092=ORIENTED_EDGE('',*,*,#42792,.T.);
#61093=ORIENTED_EDGE('',*,*,#42801,.F.);
#61094=ORIENTED_EDGE('',*,*,#42836,.T.);
#61095=ORIENTED_EDGE('',*,*,#42837,.T.);
#61096=ORIENTED_EDGE('',*,*,#42838,.T.);
#61097=ORIENTED_EDGE('',*,*,#42837,.F.);
#61098=ORIENTED_EDGE('',*,*,#42839,.T.);
#61099=ORIENTED_EDGE('',*,*,#42838,.F.);
#61100=ORIENTED_EDGE('',*,*,#42840,.T.);
#61101=ORIENTED_EDGE('',*,*,#42841,.T.);
#61102=ORIENTED_EDGE('',*,*,#42842,.T.);
#61103=ORIENTED_EDGE('',*,*,#42811,.F.);
#61104=ORIENTED_EDGE('',*,*,#42829,.F.);
#61105=ORIENTED_EDGE('',*,*,#42843,.T.);
#61106=ORIENTED_EDGE('',*,*,#42844,.T.);
#61107=ORIENTED_EDGE('',*,*,#42845,.T.);
#61108=ORIENTED_EDGE('',*,*,#42846,.T.);
#61109=ORIENTED_EDGE('',*,*,#42847,.T.);
#61110=ORIENTED_EDGE('',*,*,#42846,.F.);
#61111=ORIENTED_EDGE('',*,*,#42848,.T.);
#61112=ORIENTED_EDGE('',*,*,#42849,.T.);
#61113=ORIENTED_EDGE('',*,*,#42850,.T.);
#61114=ORIENTED_EDGE('',*,*,#42851,.T.);
#61115=ORIENTED_EDGE('',*,*,#42852,.T.);
#61116=ORIENTED_EDGE('',*,*,#42853,.F.);
#61117=ORIENTED_EDGE('',*,*,#42854,.T.);
#61118=ORIENTED_EDGE('',*,*,#42855,.T.);
#61119=ORIENTED_EDGE('',*,*,#42856,.T.);
#61120=ORIENTED_EDGE('',*,*,#42857,.T.);
#61121=ORIENTED_EDGE('',*,*,#42858,.T.);
#61122=ORIENTED_EDGE('',*,*,#42859,.F.);
#61123=ORIENTED_EDGE('',*,*,#42860,.F.);
#61124=ORIENTED_EDGE('',*,*,#42861,.T.);
#61125=ORIENTED_EDGE('',*,*,#42862,.T.);
#61126=ORIENTED_EDGE('',*,*,#42805,.F.);
#61127=ORIENTED_EDGE('',*,*,#42863,.T.);
#61128=ORIENTED_EDGE('',*,*,#42864,.F.);
#61129=ORIENTED_EDGE('',*,*,#42865,.T.);
#61130=ORIENTED_EDGE('',*,*,#42806,.F.);
#61131=ORIENTED_EDGE('',*,*,#42862,.F.);
#61132=ORIENTED_EDGE('',*,*,#42866,.T.);
#61133=ORIENTED_EDGE('',*,*,#42807,.F.);
#61134=ORIENTED_EDGE('',*,*,#42865,.F.);
#61135=ORIENTED_EDGE('',*,*,#42867,.T.);
#61136=ORIENTED_EDGE('',*,*,#42868,.F.);
#61137=ORIENTED_EDGE('',*,*,#42869,.F.);
#61138=ORIENTED_EDGE('',*,*,#42870,.T.);
#61139=ORIENTED_EDGE('',*,*,#42871,.T.);
#61140=ORIENTED_EDGE('',*,*,#42815,.F.);
#61141=ORIENTED_EDGE('',*,*,#42872,.T.);
#61142=ORIENTED_EDGE('',*,*,#42871,.F.);
#61143=ORIENTED_EDGE('',*,*,#42873,.T.);
#61144=ORIENTED_EDGE('',*,*,#42874,.T.);
#61145=ORIENTED_EDGE('',*,*,#42816,.F.);
#61146=ORIENTED_EDGE('',*,*,#42875,.T.);
#61147=ORIENTED_EDGE('',*,*,#42817,.F.);
#61148=ORIENTED_EDGE('',*,*,#42874,.F.);
#61149=ORIENTED_EDGE('',*,*,#42876,.T.);
#61150=ORIENTED_EDGE('',*,*,#42877,.F.);
#61151=ORIENTED_EDGE('',*,*,#42878,.F.);
#61152=ORIENTED_EDGE('',*,*,#42879,.T.);
#61153=ORIENTED_EDGE('',*,*,#42880,.T.);
#61154=ORIENTED_EDGE('',*,*,#42881,.T.);
#61155=ORIENTED_EDGE('',*,*,#42882,.T.);
#61156=ORIENTED_EDGE('',*,*,#42883,.T.);
#61157=ORIENTED_EDGE('',*,*,#42884,.T.);
#61158=ORIENTED_EDGE('',*,*,#42849,.F.);
#61159=ORIENTED_EDGE('',*,*,#42885,.T.);
#61160=ORIENTED_EDGE('',*,*,#42881,.F.);
#61161=ORIENTED_EDGE('',*,*,#42886,.T.);
#61162=ORIENTED_EDGE('',*,*,#42847,.F.);
#61163=ORIENTED_EDGE('',*,*,#42887,.T.);
#61164=ORIENTED_EDGE('',*,*,#42888,.F.);
#61165=ORIENTED_EDGE('',*,*,#42889,.T.);
#61166=ORIENTED_EDGE('',*,*,#42890,.T.);
#61167=ORIENTED_EDGE('',*,*,#42891,.F.);
#61168=ORIENTED_EDGE('',*,*,#42892,.F.);
#61169=ORIENTED_EDGE('',*,*,#42893,.T.);
#61170=ORIENTED_EDGE('',*,*,#42894,.T.);
#61171=ORIENTED_EDGE('',*,*,#42827,.F.);
#61172=ORIENTED_EDGE('',*,*,#42895,.T.);
#61173=ORIENTED_EDGE('',*,*,#42894,.F.);
#61174=ORIENTED_EDGE('',*,*,#42896,.T.);
#61175=ORIENTED_EDGE('',*,*,#42897,.F.);
#61176=ORIENTED_EDGE('',*,*,#42898,.F.);
#61177=ORIENTED_EDGE('',*,*,#42899,.F.);
#61178=ORIENTED_EDGE('',*,*,#42900,.T.);
#61179=ORIENTED_EDGE('',*,*,#42901,.T.);
#61180=ORIENTED_EDGE('',*,*,#42902,.T.);
#61181=ORIENTED_EDGE('',*,*,#42903,.T.);
#61182=ORIENTED_EDGE('',*,*,#42904,.T.);
#61183=ORIENTED_EDGE('',*,*,#42905,.F.);
#61184=ORIENTED_EDGE('',*,*,#42906,.T.);
#61185=ORIENTED_EDGE('',*,*,#42855,.F.);
#61186=ORIENTED_EDGE('',*,*,#42907,.T.);
#61187=ORIENTED_EDGE('',*,*,#42908,.F.);
#61188=ORIENTED_EDGE('',*,*,#42909,.T.);
#61189=ORIENTED_EDGE('',*,*,#42910,.T.);
#61190=ORIENTED_EDGE('',*,*,#42911,.F.);
#61191=ORIENTED_EDGE('',*,*,#42912,.F.);
#61192=ORIENTED_EDGE('',*,*,#42913,.F.);
#61193=ORIENTED_EDGE('',*,*,#42863,.F.);
#61194=ORIENTED_EDGE('',*,*,#42804,.F.);
#61195=ORIENTED_EDGE('',*,*,#42914,.T.);
#61196=ORIENTED_EDGE('',*,*,#42915,.T.);
#61197=ORIENTED_EDGE('',*,*,#42916,.T.);
#61198=ORIENTED_EDGE('',*,*,#42802,.F.);
#61199=ORIENTED_EDGE('',*,*,#42866,.F.);
#61200=ORIENTED_EDGE('',*,*,#42917,.T.);
#61201=ORIENTED_EDGE('',*,*,#42918,.F.);
#61202=ORIENTED_EDGE('',*,*,#42919,.T.);
#61203=ORIENTED_EDGE('',*,*,#42920,.T.);
#61204=ORIENTED_EDGE('',*,*,#42921,.T.);
#61205=ORIENTED_EDGE('',*,*,#42825,.F.);
#61206=ORIENTED_EDGE('',*,*,#42922,.T.);
#61207=ORIENTED_EDGE('',*,*,#42923,.T.);
#61208=ORIENTED_EDGE('',*,*,#42924,.T.);
#61209=ORIENTED_EDGE('',*,*,#42925,.T.);
#61210=ORIENTED_EDGE('',*,*,#42909,.F.);
#61211=ORIENTED_EDGE('',*,*,#42803,.F.);
#61212=ORIENTED_EDGE('',*,*,#42916,.F.);
#61213=ORIENTED_EDGE('',*,*,#42926,.T.);
#61214=ORIENTED_EDGE('',*,*,#42920,.F.);
#61215=ORIENTED_EDGE('',*,*,#42927,.T.);
#61216=ORIENTED_EDGE('',*,*,#42928,.T.);
#61217=ORIENTED_EDGE('',*,*,#42928,.F.);
#61218=ORIENTED_EDGE('',*,*,#42929,.T.);
#61219=ORIENTED_EDGE('',*,*,#42808,.F.);
#61220=ORIENTED_EDGE('',*,*,#42930,.T.);
#61221=ORIENTED_EDGE('',*,*,#42931,.T.);
#61222=ORIENTED_EDGE('',*,*,#42932,.F.);
#61223=ORIENTED_EDGE('',*,*,#42933,.F.);
#61224=ORIENTED_EDGE('',*,*,#42934,.F.);
#61225=ORIENTED_EDGE('',*,*,#42872,.F.);
#61226=ORIENTED_EDGE('',*,*,#42814,.F.);
#61227=ORIENTED_EDGE('',*,*,#42935,.T.);
#61228=ORIENTED_EDGE('',*,*,#42936,.T.);
#61229=ORIENTED_EDGE('',*,*,#42937,.T.);
#61230=ORIENTED_EDGE('',*,*,#42812,.F.);
#61231=ORIENTED_EDGE('',*,*,#42875,.F.);
#61232=ORIENTED_EDGE('',*,*,#42938,.T.);
#61233=ORIENTED_EDGE('',*,*,#42939,.F.);
#61234=ORIENTED_EDGE('',*,*,#42940,.T.);
#61235=ORIENTED_EDGE('',*,*,#42941,.T.);
#61236=ORIENTED_EDGE('',*,*,#42942,.T.);
#61237=ORIENTED_EDGE('',*,*,#42930,.F.);
#61238=ORIENTED_EDGE('',*,*,#42813,.F.);
#61239=ORIENTED_EDGE('',*,*,#42937,.F.);
#61240=ORIENTED_EDGE('',*,*,#42943,.F.);
#61241=ORIENTED_EDGE('',*,*,#42944,.T.);
#61242=ORIENTED_EDGE('',*,*,#42945,.T.);
#61243=ORIENTED_EDGE('',*,*,#42946,.F.);
#61244=ORIENTED_EDGE('',*,*,#42947,.T.);
#61245=ORIENTED_EDGE('',*,*,#42948,.T.);
#61246=ORIENTED_EDGE('',*,*,#42949,.T.);
#61247=ORIENTED_EDGE('',*,*,#42854,.F.);
#61248=ORIENTED_EDGE('',*,*,#42950,.F.);
#61249=ORIENTED_EDGE('',*,*,#42951,.F.);
#61250=ORIENTED_EDGE('',*,*,#42952,.T.);
#61251=ORIENTED_EDGE('',*,*,#42953,.T.);
#61252=ORIENTED_EDGE('',*,*,#42954,.T.);
#61253=ORIENTED_EDGE('',*,*,#42955,.T.);
#61254=ORIENTED_EDGE('',*,*,#42851,.F.);
#61255=ORIENTED_EDGE('',*,*,#42850,.F.);
#61256=ORIENTED_EDGE('',*,*,#42953,.F.);
#61257=ORIENTED_EDGE('',*,*,#42956,.T.);
#61258=ORIENTED_EDGE('',*,*,#42957,.T.);
#61259=ORIENTED_EDGE('',*,*,#42954,.F.);
#61260=ORIENTED_EDGE('',*,*,#42958,.T.);
#61261=ORIENTED_EDGE('',*,*,#42820,.F.);
#61262=ORIENTED_EDGE('',*,*,#42959,.T.);
#61263=ORIENTED_EDGE('',*,*,#42960,.T.);
#61264=ORIENTED_EDGE('',*,*,#42961,.T.);
#61265=ORIENTED_EDGE('',*,*,#42962,.T.);
#61266=ORIENTED_EDGE('',*,*,#42948,.F.);
#61267=ORIENTED_EDGE('',*,*,#42963,.T.);
#61268=ORIENTED_EDGE('',*,*,#42964,.T.);
#61269=ORIENTED_EDGE('',*,*,#42902,.F.);
#61270=ORIENTED_EDGE('',*,*,#42965,.T.);
#61271=ORIENTED_EDGE('',*,*,#42824,.F.);
#61272=ORIENTED_EDGE('',*,*,#42966,.T.);
#61273=ORIENTED_EDGE('',*,*,#42967,.T.);
#61274=ORIENTED_EDGE('',*,*,#42922,.F.);
#61275=ORIENTED_EDGE('',*,*,#42826,.T.);
#61276=ORIENTED_EDGE('',*,*,#42921,.F.);
#61277=ORIENTED_EDGE('',*,*,#42926,.F.);
#61278=ORIENTED_EDGE('',*,*,#42842,.F.);
#61279=ORIENTED_EDGE('',*,*,#42841,.F.);
#61280=ORIENTED_EDGE('',*,*,#42840,.F.);
#61281=ORIENTED_EDGE('',*,*,#42839,.F.);
#61282=ORIENTED_EDGE('',*,*,#42836,.F.);
#61283=ORIENTED_EDGE('',*,*,#42800,.T.);
#61284=ORIENTED_EDGE('',*,*,#42968,.F.);
#61285=ORIENTED_EDGE('',*,*,#42969,.F.);
#61286=ORIENTED_EDGE('',*,*,#42970,.F.);
#61287=ORIENTED_EDGE('',*,*,#42971,.F.);
#61288=ORIENTED_EDGE('',*,*,#42972,.F.);
#61289=ORIENTED_EDGE('',*,*,#42973,.T.);
#61290=ORIENTED_EDGE('',*,*,#42974,.T.);
#61291=ORIENTED_EDGE('',*,*,#42975,.F.);
#61292=ORIENTED_EDGE('',*,*,#42976,.F.);
#61293=ORIENTED_EDGE('',*,*,#42890,.F.);
#61294=ORIENTED_EDGE('',*,*,#42895,.F.);
#61295=ORIENTED_EDGE('',*,*,#42974,.F.);
#61296=ORIENTED_EDGE('',*,*,#42977,.T.);
#61297=ORIENTED_EDGE('',*,*,#42978,.T.);
#61298=ORIENTED_EDGE('',*,*,#42979,.F.);
#61299=ORIENTED_EDGE('',*,*,#42980,.F.);
#61300=ORIENTED_EDGE('',*,*,#42981,.T.);
#61301=ORIENTED_EDGE('',*,*,#42843,.F.);
#61302=ORIENTED_EDGE('',*,*,#42886,.F.);
#61303=ORIENTED_EDGE('',*,*,#42889,.F.);
#61304=ORIENTED_EDGE('',*,*,#42982,.F.);
#61305=ORIENTED_EDGE('',*,*,#42983,.T.);
#61306=ORIENTED_EDGE('',*,*,#42984,.T.);
#61307=ORIENTED_EDGE('',*,*,#42985,.T.);
#61308=ORIENTED_EDGE('',*,*,#42844,.F.);
#61309=ORIENTED_EDGE('',*,*,#42845,.F.);
#61310=ORIENTED_EDGE('',*,*,#42985,.F.);
#61311=ORIENTED_EDGE('',*,*,#42986,.T.);
#61312=ORIENTED_EDGE('',*,*,#42987,.F.);
#61313=ORIENTED_EDGE('',*,*,#42988,.F.);
#61314=ORIENTED_EDGE('',*,*,#42989,.F.);
#61315=ORIENTED_EDGE('',*,*,#42990,.F.);
#61316=ORIENTED_EDGE('',*,*,#42991,.F.);
#61317=ORIENTED_EDGE('',*,*,#42992,.F.);
#61318=ORIENTED_EDGE('',*,*,#42993,.F.);
#61319=ORIENTED_EDGE('',*,*,#42994,.T.);
#61320=ORIENTED_EDGE('',*,*,#42995,.T.);
#61321=ORIENTED_EDGE('',*,*,#42882,.F.);
#61322=ORIENTED_EDGE('',*,*,#42885,.F.);
#61323=ORIENTED_EDGE('',*,*,#42848,.F.);
#61324=ORIENTED_EDGE('',*,*,#42852,.F.);
#61325=ORIENTED_EDGE('',*,*,#42996,.T.);
#61326=ORIENTED_EDGE('',*,*,#42997,.T.);
#61327=ORIENTED_EDGE('',*,*,#42998,.F.);
#61328=ORIENTED_EDGE('',*,*,#42999,.F.);
#61329=ORIENTED_EDGE('',*,*,#43000,.F.);
#61330=ORIENTED_EDGE('',*,*,#43001,.F.);
#61331=ORIENTED_EDGE('',*,*,#43002,.T.);
#61332=ORIENTED_EDGE('',*,*,#42879,.F.);
#61333=ORIENTED_EDGE('',*,*,#43003,.T.);
#61334=ORIENTED_EDGE('',*,*,#43004,.T.);
#61335=ORIENTED_EDGE('',*,*,#43005,.T.);
#61336=ORIENTED_EDGE('',*,*,#43006,.T.);
#61337=ORIENTED_EDGE('',*,*,#42819,.T.);
#61338=ORIENTED_EDGE('',*,*,#43004,.F.);
#61339=ORIENTED_EDGE('',*,*,#42957,.F.);
#61340=ORIENTED_EDGE('',*,*,#43006,.F.);
#61341=ORIENTED_EDGE('',*,*,#43007,.T.);
#61342=ORIENTED_EDGE('',*,*,#43008,.T.);
#61343=ORIENTED_EDGE('',*,*,#42955,.F.);
#61344=ORIENTED_EDGE('',*,*,#43008,.F.);
#61345=ORIENTED_EDGE('',*,*,#43009,.T.);
#61346=ORIENTED_EDGE('',*,*,#42996,.F.);
#61347=ORIENTED_EDGE('',*,*,#43010,.T.);
#61348=ORIENTED_EDGE('',*,*,#43011,.T.);
#61349=ORIENTED_EDGE('',*,*,#43012,.F.);
#61350=ORIENTED_EDGE('',*,*,#43013,.T.);
#61351=ORIENTED_EDGE('',*,*,#42883,.F.);
#61352=ORIENTED_EDGE('',*,*,#42995,.F.);
#61353=ORIENTED_EDGE('',*,*,#43014,.T.);
#61354=ORIENTED_EDGE('',*,*,#43015,.T.);
#61355=ORIENTED_EDGE('',*,*,#43010,.F.);
#61356=ORIENTED_EDGE('',*,*,#42994,.F.);
#61357=ORIENTED_EDGE('',*,*,#43016,.F.);
#61358=ORIENTED_EDGE('',*,*,#43017,.F.);
#61359=ORIENTED_EDGE('',*,*,#43018,.T.);
#61360=ORIENTED_EDGE('',*,*,#43019,.T.);
#61361=ORIENTED_EDGE('',*,*,#43020,.T.);
#61362=ORIENTED_EDGE('',*,*,#43021,.T.);
#61363=ORIENTED_EDGE('',*,*,#43022,.T.);
#61364=ORIENTED_EDGE('',*,*,#43023,.T.);
#61365=ORIENTED_EDGE('',*,*,#42901,.F.);
#61366=ORIENTED_EDGE('',*,*,#43019,.F.);
#61367=ORIENTED_EDGE('',*,*,#42965,.F.);
#61368=ORIENTED_EDGE('',*,*,#43023,.F.);
#61369=ORIENTED_EDGE('',*,*,#43024,.T.);
#61370=ORIENTED_EDGE('',*,*,#43025,.T.);
#61371=ORIENTED_EDGE('',*,*,#43026,.T.);
#61372=ORIENTED_EDGE('',*,*,#43025,.F.);
#61373=ORIENTED_EDGE('',*,*,#43027,.T.);
#61374=ORIENTED_EDGE('',*,*,#43028,.T.);
#61375=ORIENTED_EDGE('',*,*,#43029,.T.);
#61376=ORIENTED_EDGE('',*,*,#43030,.T.);
#61377=ORIENTED_EDGE('',*,*,#43031,.T.);
#61378=ORIENTED_EDGE('',*,*,#43032,.T.);
#61379=ORIENTED_EDGE('',*,*,#43033,.T.);
#61380=ORIENTED_EDGE('',*,*,#43034,.T.);
#61381=ORIENTED_EDGE('',*,*,#43035,.T.);
#61382=ORIENTED_EDGE('',*,*,#43036,.T.);
#61383=ORIENTED_EDGE('',*,*,#43037,.T.);
#61384=ORIENTED_EDGE('',*,*,#43038,.T.);
#61385=ORIENTED_EDGE('',*,*,#43039,.T.);
#61386=ORIENTED_EDGE('',*,*,#43040,.T.);
#61387=ORIENTED_EDGE('',*,*,#43041,.T.);
#61388=ORIENTED_EDGE('',*,*,#43042,.T.);
#61389=ORIENTED_EDGE('',*,*,#43043,.T.);
#61390=ORIENTED_EDGE('',*,*,#43038,.F.);
#61391=ORIENTED_EDGE('',*,*,#43044,.T.);
#61392=ORIENTED_EDGE('',*,*,#43045,.T.);
#61393=ORIENTED_EDGE('',*,*,#43046,.T.);
#61394=ORIENTED_EDGE('',*,*,#43039,.F.);
#61395=ORIENTED_EDGE('',*,*,#43043,.F.);
#61396=ORIENTED_EDGE('',*,*,#43047,.T.);
#61397=ORIENTED_EDGE('',*,*,#43040,.F.);
#61398=ORIENTED_EDGE('',*,*,#43046,.F.);
#61399=ORIENTED_EDGE('',*,*,#43048,.T.);
#61400=ORIENTED_EDGE('',*,*,#43049,.T.);
#61401=ORIENTED_EDGE('',*,*,#43050,.T.);
#61402=ORIENTED_EDGE('',*,*,#43051,.T.);
#61403=ORIENTED_EDGE('',*,*,#43052,.T.);
#61404=ORIENTED_EDGE('',*,*,#43032,.F.);
#61405=ORIENTED_EDGE('',*,*,#43053,.T.);
#61406=ORIENTED_EDGE('',*,*,#43054,.T.);
#61407=ORIENTED_EDGE('',*,*,#43055,.T.);
#61408=ORIENTED_EDGE('',*,*,#43056,.T.);
#61409=ORIENTED_EDGE('',*,*,#43033,.F.);
#61410=ORIENTED_EDGE('',*,*,#43052,.F.);
#61411=ORIENTED_EDGE('',*,*,#43057,.T.);
#61412=ORIENTED_EDGE('',*,*,#43034,.F.);
#61413=ORIENTED_EDGE('',*,*,#43056,.F.);
#61414=ORIENTED_EDGE('',*,*,#43058,.T.);
#61415=ORIENTED_EDGE('',*,*,#43059,.T.);
#61416=ORIENTED_EDGE('',*,*,#43060,.T.);
#61417=ORIENTED_EDGE('',*,*,#43061,.T.);
#61418=ORIENTED_EDGE('',*,*,#43062,.T.);
#61419=ORIENTED_EDGE('',*,*,#43063,.F.);
#61420=ORIENTED_EDGE('',*,*,#43064,.T.);
#61421=ORIENTED_EDGE('',*,*,#43065,.T.);
#61422=ORIENTED_EDGE('',*,*,#42896,.F.);
#61423=ORIENTED_EDGE('',*,*,#42893,.F.);
#61424=ORIENTED_EDGE('',*,*,#42887,.F.);
#61425=ORIENTED_EDGE('',*,*,#42884,.F.);
#61426=ORIENTED_EDGE('',*,*,#42880,.F.);
#61427=ORIENTED_EDGE('',*,*,#43002,.F.);
#61428=ORIENTED_EDGE('',*,*,#42818,.T.);
#61429=ORIENTED_EDGE('',*,*,#43066,.T.);
#61430=ORIENTED_EDGE('',*,*,#43067,.T.);
#61431=ORIENTED_EDGE('',*,*,#42876,.F.);
#61432=ORIENTED_EDGE('',*,*,#42873,.F.);
#61433=ORIENTED_EDGE('',*,*,#42870,.F.);
#61434=ORIENTED_EDGE('',*,*,#43068,.T.);
#61435=ORIENTED_EDGE('',*,*,#42867,.F.);
#61436=ORIENTED_EDGE('',*,*,#42864,.T.);
#61437=ORIENTED_EDGE('',*,*,#42861,.F.);
#61438=ORIENTED_EDGE('',*,*,#43069,.T.);
#61439=ORIENTED_EDGE('',*,*,#42858,.F.);
#61440=ORIENTED_EDGE('',*,*,#43070,.F.);
#61441=ORIENTED_EDGE('',*,*,#43071,.T.);
#61442=ORIENTED_EDGE('',*,*,#43072,.T.);
#61443=ORIENTED_EDGE('',*,*,#43073,.T.);
#61444=ORIENTED_EDGE('',*,*,#43020,.F.);
#61445=ORIENTED_EDGE('',*,*,#42900,.F.);
#61446=ORIENTED_EDGE('',*,*,#43074,.T.);
#61447=ORIENTED_EDGE('',*,*,#43041,.F.);
#61448=ORIENTED_EDGE('',*,*,#43075,.T.);
#61449=ORIENTED_EDGE('',*,*,#43076,.T.);
#61450=ORIENTED_EDGE('',*,*,#43077,.T.);
#61451=ORIENTED_EDGE('',*,*,#43049,.F.);
#61452=ORIENTED_EDGE('',*,*,#43078,.T.);
#61453=ORIENTED_EDGE('',*,*,#43079,.T.);
#61454=ORIENTED_EDGE('',*,*,#43080,.T.);
#61455=ORIENTED_EDGE('',*,*,#43059,.F.);
#61456=ORIENTED_EDGE('',*,*,#43081,.T.);
#61457=ORIENTED_EDGE('',*,*,#43082,.T.);
#61458=ORIENTED_EDGE('',*,*,#43083,.T.);
#61459=ORIENTED_EDGE('',*,*,#43050,.F.);
#61460=ORIENTED_EDGE('',*,*,#43084,.T.);
#61461=ORIENTED_EDGE('',*,*,#43085,.T.);
#61462=ORIENTED_EDGE('',*,*,#42907,.F.);
#61463=ORIENTED_EDGE('',*,*,#42859,.T.);
#61464=ORIENTED_EDGE('',*,*,#43086,.T.);
#61465=ORIENTED_EDGE('',*,*,#43087,.T.);
#61466=ORIENTED_EDGE('',*,*,#43088,.T.);
#61467=ORIENTED_EDGE('',*,*,#43060,.F.);
#61468=ORIENTED_EDGE('',*,*,#43089,.T.);
#61469=ORIENTED_EDGE('',*,*,#43090,.T.);
#61470=ORIENTED_EDGE('',*,*,#43091,.T.);
#61471=ORIENTED_EDGE('',*,*,#43092,.T.);
#61472=ORIENTED_EDGE('',*,*,#42904,.F.);
#61473=ORIENTED_EDGE('',*,*,#43093,.F.);
#61474=ORIENTED_EDGE('',*,*,#43094,.F.);
#61475=ORIENTED_EDGE('',*,*,#42910,.F.);
#61476=ORIENTED_EDGE('',*,*,#42925,.F.);
#61477=ORIENTED_EDGE('',*,*,#43095,.T.);
#61478=ORIENTED_EDGE('',*,*,#43096,.T.);
#61479=ORIENTED_EDGE('',*,*,#43097,.T.);
#61480=ORIENTED_EDGE('',*,*,#43098,.T.);
#61481=ORIENTED_EDGE('',*,*,#43099,.F.);
#61482=ORIENTED_EDGE('',*,*,#43100,.T.);
#61483=ORIENTED_EDGE('',*,*,#43097,.F.);
#61484=ORIENTED_EDGE('',*,*,#43101,.T.);
#61485=ORIENTED_EDGE('',*,*,#43102,.T.);
#61486=ORIENTED_EDGE('',*,*,#43103,.T.);
#61487=ORIENTED_EDGE('',*,*,#43104,.F.);
#61488=ORIENTED_EDGE('',*,*,#43105,.T.);
#61489=ORIENTED_EDGE('',*,*,#43102,.F.);
#61490=ORIENTED_EDGE('',*,*,#43106,.T.);
#61491=ORIENTED_EDGE('',*,*,#42917,.F.);
#61492=ORIENTED_EDGE('',*,*,#42868,.T.);
#61493=ORIENTED_EDGE('',*,*,#43107,.T.);
#61494=ORIENTED_EDGE('',*,*,#43108,.T.);
#61495=ORIENTED_EDGE('',*,*,#43109,.F.);
#61496=ORIENTED_EDGE('',*,*,#43110,.T.);
#61497=ORIENTED_EDGE('',*,*,#42914,.F.);
#61498=ORIENTED_EDGE('',*,*,#43111,.T.);
#61499=ORIENTED_EDGE('',*,*,#43112,.F.);
#61500=ORIENTED_EDGE('',*,*,#43113,.T.);
#61501=ORIENTED_EDGE('',*,*,#42911,.T.);
#61502=ORIENTED_EDGE('',*,*,#43096,.F.);
#61503=ORIENTED_EDGE('',*,*,#43114,.T.);
#61504=ORIENTED_EDGE('',*,*,#42860,.T.);
#61505=ORIENTED_EDGE('',*,*,#42913,.T.);
#61506=ORIENTED_EDGE('',*,*,#43115,.T.);
#61507=ORIENTED_EDGE('',*,*,#43116,.T.);
#61508=ORIENTED_EDGE('',*,*,#42923,.F.);
#61509=ORIENTED_EDGE('',*,*,#42915,.F.);
#61510=ORIENTED_EDGE('',*,*,#43110,.F.);
#61511=ORIENTED_EDGE('',*,*,#42924,.F.);
#61512=ORIENTED_EDGE('',*,*,#43117,.T.);
#61513=ORIENTED_EDGE('',*,*,#43118,.T.);
#61514=ORIENTED_EDGE('',*,*,#42919,.F.);
#61515=ORIENTED_EDGE('',*,*,#42967,.F.);
#61516=ORIENTED_EDGE('',*,*,#43119,.T.);
#61517=ORIENTED_EDGE('',*,*,#42927,.F.);
#61518=ORIENTED_EDGE('',*,*,#43118,.F.);
#61519=ORIENTED_EDGE('',*,*,#43120,.T.);
#61520=ORIENTED_EDGE('',*,*,#42830,.T.);
#61521=ORIENTED_EDGE('',*,*,#42809,.T.);
#61522=ORIENTED_EDGE('',*,*,#42929,.F.);
#61523=ORIENTED_EDGE('',*,*,#42931,.F.);
#61524=ORIENTED_EDGE('',*,*,#42942,.F.);
#61525=ORIENTED_EDGE('',*,*,#43121,.T.);
#61526=ORIENTED_EDGE('',*,*,#43122,.T.);
#61527=ORIENTED_EDGE('',*,*,#43123,.T.);
#61528=ORIENTED_EDGE('',*,*,#43124,.T.);
#61529=ORIENTED_EDGE('',*,*,#43125,.T.);
#61530=ORIENTED_EDGE('',*,*,#43126,.F.);
#61531=ORIENTED_EDGE('',*,*,#43127,.T.);
#61532=ORIENTED_EDGE('',*,*,#43124,.F.);
#61533=ORIENTED_EDGE('',*,*,#43128,.T.);
#61534=ORIENTED_EDGE('',*,*,#43129,.T.);
#61535=ORIENTED_EDGE('',*,*,#43130,.T.);
#61536=ORIENTED_EDGE('',*,*,#43131,.T.);
#61537=ORIENTED_EDGE('',*,*,#43132,.T.);
#61538=ORIENTED_EDGE('',*,*,#43129,.F.);
#61539=ORIENTED_EDGE('',*,*,#43133,.T.);
#61540=ORIENTED_EDGE('',*,*,#42832,.T.);
#61541=ORIENTED_EDGE('',*,*,#43134,.T.);
#61542=ORIENTED_EDGE('',*,*,#43131,.F.);
#61543=ORIENTED_EDGE('',*,*,#43135,.T.);
#61544=ORIENTED_EDGE('',*,*,#43136,.F.);
#61545=ORIENTED_EDGE('',*,*,#43137,.T.);
#61546=ORIENTED_EDGE('',*,*,#42941,.F.);
#61547=ORIENTED_EDGE('',*,*,#43138,.F.);
#61548=ORIENTED_EDGE('',*,*,#43139,.T.);
#61549=ORIENTED_EDGE('',*,*,#43014,.F.);
#61550=ORIENTED_EDGE('',*,*,#42938,.F.);
#61551=ORIENTED_EDGE('',*,*,#42877,.T.);
#61552=ORIENTED_EDGE('',*,*,#43140,.T.);
#61553=ORIENTED_EDGE('',*,*,#43141,.T.);
#61554=ORIENTED_EDGE('',*,*,#43142,.T.);
#61555=ORIENTED_EDGE('',*,*,#42869,.T.);
#61556=ORIENTED_EDGE('',*,*,#42934,.T.);
#61557=ORIENTED_EDGE('',*,*,#43143,.T.);
#61558=ORIENTED_EDGE('',*,*,#43144,.T.);
#61559=ORIENTED_EDGE('',*,*,#42940,.F.);
#61560=ORIENTED_EDGE('',*,*,#42936,.F.);
#61561=ORIENTED_EDGE('',*,*,#43145,.F.);
#61562=ORIENTED_EDGE('',*,*,#43146,.F.);
#61563=ORIENTED_EDGE('',*,*,#43147,.F.);
#61564=ORIENTED_EDGE('',*,*,#43148,.T.);
#61565=ORIENTED_EDGE('',*,*,#42945,.F.);
#61566=ORIENTED_EDGE('',*,*,#43149,.T.);
#61567=ORIENTED_EDGE('',*,*,#43150,.T.);
#61568=ORIENTED_EDGE('',*,*,#42959,.F.);
#61569=ORIENTED_EDGE('',*,*,#42947,.F.);
#61570=ORIENTED_EDGE('',*,*,#43151,.T.);
#61571=ORIENTED_EDGE('',*,*,#43142,.F.);
#61572=ORIENTED_EDGE('',*,*,#43152,.T.);
#61573=ORIENTED_EDGE('',*,*,#43153,.T.);
#61574=ORIENTED_EDGE('',*,*,#43140,.F.);
#61575=ORIENTED_EDGE('',*,*,#43067,.F.);
#61576=ORIENTED_EDGE('',*,*,#43154,.T.);
#61577=ORIENTED_EDGE('',*,*,#43150,.F.);
#61578=ORIENTED_EDGE('',*,*,#43155,.T.);
#61579=ORIENTED_EDGE('',*,*,#43156,.T.);
#61580=ORIENTED_EDGE('',*,*,#43157,.T.);
#61581=ORIENTED_EDGE('',*,*,#43158,.T.);
#61582=ORIENTED_EDGE('',*,*,#43074,.F.);
#61583=ORIENTED_EDGE('',*,*,#43159,.T.);
#61584=ORIENTED_EDGE('',*,*,#43160,.T.);
#61585=ORIENTED_EDGE('',*,*,#43078,.F.);
#61586=ORIENTED_EDGE('',*,*,#43161,.T.);
#61587=ORIENTED_EDGE('',*,*,#43162,.T.);
#61588=ORIENTED_EDGE('',*,*,#43083,.F.);
#61589=ORIENTED_EDGE('',*,*,#43163,.T.);
#61590=ORIENTED_EDGE('',*,*,#43164,.T.);
#61591=ORIENTED_EDGE('',*,*,#43081,.F.);
#61592=ORIENTED_EDGE('',*,*,#43165,.T.);
#61593=ORIENTED_EDGE('',*,*,#43088,.F.);
#61594=ORIENTED_EDGE('',*,*,#43166,.T.);
#61595=ORIENTED_EDGE('',*,*,#43167,.T.);
#61596=ORIENTED_EDGE('',*,*,#43086,.F.);
#61597=ORIENTED_EDGE('',*,*,#43069,.F.);
#61598=ORIENTED_EDGE('',*,*,#43114,.F.);
#61599=ORIENTED_EDGE('',*,*,#43168,.T.);
#61600=ORIENTED_EDGE('',*,*,#43169,.T.);
#61601=ORIENTED_EDGE('',*,*,#43107,.F.);
#61602=ORIENTED_EDGE('',*,*,#43068,.F.);
#61603=ORIENTED_EDGE('',*,*,#43170,.T.);
#61604=ORIENTED_EDGE('',*,*,#43171,.T.);
#61605=ORIENTED_EDGE('',*,*,#43172,.T.);
#61606=ORIENTED_EDGE('',*,*,#43173,.T.);
#61607=ORIENTED_EDGE('',*,*,#43174,.T.);
#61608=ORIENTED_EDGE('',*,*,#43175,.T.);
#61609=ORIENTED_EDGE('',*,*,#43176,.T.);
#61610=ORIENTED_EDGE('',*,*,#43157,.F.);
#61611=ORIENTED_EDGE('',*,*,#43177,.T.);
#61612=ORIENTED_EDGE('',*,*,#43178,.T.);
#61613=ORIENTED_EDGE('',*,*,#43179,.T.);
#61614=ORIENTED_EDGE('',*,*,#43180,.F.);
#61615=ORIENTED_EDGE('',*,*,#43181,.T.);
#61616=ORIENTED_EDGE('',*,*,#43176,.F.);
#61617=ORIENTED_EDGE('',*,*,#43182,.T.);
#61618=ORIENTED_EDGE('',*,*,#43183,.T.);
#61619=ORIENTED_EDGE('',*,*,#42949,.F.);
#61620=ORIENTED_EDGE('',*,*,#42962,.F.);
#61621=ORIENTED_EDGE('',*,*,#43184,.F.);
#61622=ORIENTED_EDGE('',*,*,#43185,.F.);
#61623=ORIENTED_EDGE('',*,*,#43179,.F.);
#61624=ORIENTED_EDGE('',*,*,#42944,.F.);
#61625=ORIENTED_EDGE('',*,*,#43186,.T.);
#61626=ORIENTED_EDGE('',*,*,#43187,.T.);
#61627=ORIENTED_EDGE('',*,*,#43149,.F.);
#61628=ORIENTED_EDGE('',*,*,#43188,.F.);
#61629=ORIENTED_EDGE('',*,*,#43189,.T.);
#61630=ORIENTED_EDGE('',*,*,#43190,.T.);
#61631=ORIENTED_EDGE('',*,*,#43191,.T.);
#61632=ORIENTED_EDGE('',*,*,#43192,.T.);
#61633=ORIENTED_EDGE('',*,*,#43191,.F.);
#61634=ORIENTED_EDGE('',*,*,#43190,.F.);
#61635=ORIENTED_EDGE('',*,*,#43193,.T.);
#61636=ORIENTED_EDGE('',*,*,#43194,.T.);
#61637=ORIENTED_EDGE('',*,*,#43195,.T.);
#61638=ORIENTED_EDGE('',*,*,#43196,.F.);
#61639=ORIENTED_EDGE('',*,*,#43197,.T.);
#61640=ORIENTED_EDGE('',*,*,#43194,.F.);
#61641=ORIENTED_EDGE('',*,*,#43198,.T.);
#61642=ORIENTED_EDGE('',*,*,#43199,.F.);
#61643=ORIENTED_EDGE('',*,*,#43200,.T.);
#61644=ORIENTED_EDGE('',*,*,#43201,.T.);
#61645=ORIENTED_EDGE('',*,*,#42952,.F.);
#61646=ORIENTED_EDGE('',*,*,#43202,.F.);
#61647=ORIENTED_EDGE('',*,*,#42956,.F.);
#61648=ORIENTED_EDGE('',*,*,#43201,.F.);
#61649=ORIENTED_EDGE('',*,*,#43203,.T.);
#61650=ORIENTED_EDGE('',*,*,#43204,.T.);
#61651=ORIENTED_EDGE('',*,*,#42958,.F.);
#61652=ORIENTED_EDGE('',*,*,#43204,.F.);
#61653=ORIENTED_EDGE('',*,*,#43205,.T.);
#61654=ORIENTED_EDGE('',*,*,#43206,.T.);
#61655=ORIENTED_EDGE('',*,*,#42821,.T.);
#61656=ORIENTED_EDGE('',*,*,#43206,.F.);
#61657=ORIENTED_EDGE('',*,*,#43207,.T.);
#61658=ORIENTED_EDGE('',*,*,#43208,.T.);
#61659=ORIENTED_EDGE('',*,*,#43209,.T.);
#61660=ORIENTED_EDGE('',*,*,#43208,.F.);
#61661=ORIENTED_EDGE('',*,*,#43210,.T.);
#61662=ORIENTED_EDGE('',*,*,#43211,.T.);
#61663=ORIENTED_EDGE('',*,*,#43212,.T.);
#61664=ORIENTED_EDGE('',*,*,#43213,.F.);
#61665=ORIENTED_EDGE('',*,*,#42960,.F.);
#61666=ORIENTED_EDGE('',*,*,#43154,.F.);
#61667=ORIENTED_EDGE('',*,*,#43066,.F.);
#61668=ORIENTED_EDGE('',*,*,#42822,.T.);
#61669=ORIENTED_EDGE('',*,*,#43209,.F.);
#61670=ORIENTED_EDGE('',*,*,#43214,.T.);
#61671=ORIENTED_EDGE('',*,*,#43215,.F.);
#61672=ORIENTED_EDGE('',*,*,#43216,.T.);
#61673=ORIENTED_EDGE('',*,*,#43028,.F.);
#61674=ORIENTED_EDGE('',*,*,#43217,.T.);
#61675=ORIENTED_EDGE('',*,*,#43218,.F.);
#61676=ORIENTED_EDGE('',*,*,#43219,.T.);
#61677=ORIENTED_EDGE('',*,*,#43220,.T.);
#61678=ORIENTED_EDGE('',*,*,#43221,.T.);
#61679=ORIENTED_EDGE('',*,*,#42963,.F.);
#61680=ORIENTED_EDGE('',*,*,#43026,.F.);
#61681=ORIENTED_EDGE('',*,*,#43222,.F.);
#61682=ORIENTED_EDGE('',*,*,#43223,.T.);
#61683=ORIENTED_EDGE('',*,*,#43224,.T.);
#61684=ORIENTED_EDGE('',*,*,#43225,.T.);
#61685=ORIENTED_EDGE('',*,*,#43226,.T.);
#61686=ORIENTED_EDGE('',*,*,#43221,.F.);
#61687=ORIENTED_EDGE('',*,*,#43224,.F.);
#61688=ORIENTED_EDGE('',*,*,#43227,.T.);
#61689=ORIENTED_EDGE('',*,*,#43228,.T.);
#61690=ORIENTED_EDGE('',*,*,#43229,.T.);
#61691=ORIENTED_EDGE('',*,*,#43065,.F.);
#61692=ORIENTED_EDGE('',*,*,#43230,.F.);
#61693=ORIENTED_EDGE('',*,*,#43231,.F.);
#61694=ORIENTED_EDGE('',*,*,#43232,.T.);
#61695=ORIENTED_EDGE('',*,*,#42897,.T.);
#61696=ORIENTED_EDGE('',*,*,#42823,.T.);
#61697=ORIENTED_EDGE('',*,*,#43233,.T.);
#61698=ORIENTED_EDGE('',*,*,#43234,.F.);
#61699=ORIENTED_EDGE('',*,*,#43235,.T.);
#61700=ORIENTED_EDGE('',*,*,#42966,.F.);
#61701=ORIENTED_EDGE('',*,*,#43236,.T.);
#61702=ORIENTED_EDGE('',*,*,#43237,.F.);
#61703=ORIENTED_EDGE('',*,*,#43238,.F.);
#61704=ORIENTED_EDGE('',*,*,#43239,.T.);
#61705=ORIENTED_EDGE('',*,*,#43240,.T.);
#61706=ORIENTED_EDGE('',*,*,#42977,.F.);
#61707=ORIENTED_EDGE('',*,*,#42973,.F.);
#61708=ORIENTED_EDGE('',*,*,#43241,.F.);
#61709=ORIENTED_EDGE('',*,*,#43242,.T.);
#61710=ORIENTED_EDGE('',*,*,#42983,.F.);
#61711=ORIENTED_EDGE('',*,*,#42981,.F.);
#61712=ORIENTED_EDGE('',*,*,#42978,.F.);
#61713=ORIENTED_EDGE('',*,*,#43243,.F.);
#61714=ORIENTED_EDGE('',*,*,#42986,.F.);
#61715=ORIENTED_EDGE('',*,*,#42984,.F.);
#61716=ORIENTED_EDGE('',*,*,#43244,.T.);
#61717=ORIENTED_EDGE('',*,*,#43245,.F.);
#61718=ORIENTED_EDGE('',*,*,#43246,.F.);
#61719=ORIENTED_EDGE('',*,*,#43247,.F.);
#61720=ORIENTED_EDGE('',*,*,#43007,.F.);
#61721=ORIENTED_EDGE('',*,*,#43005,.F.);
#61722=ORIENTED_EDGE('',*,*,#43003,.F.);
#61723=ORIENTED_EDGE('',*,*,#42878,.T.);
#61724=ORIENTED_EDGE('',*,*,#43013,.F.);
#61725=ORIENTED_EDGE('',*,*,#43248,.T.);
#61726=ORIENTED_EDGE('',*,*,#43249,.F.);
#61727=ORIENTED_EDGE('',*,*,#43250,.F.);
#61728=ORIENTED_EDGE('',*,*,#43251,.F.);
#61729=ORIENTED_EDGE('',*,*,#43252,.F.);
#61730=ORIENTED_EDGE('',*,*,#43253,.F.);
#61731=ORIENTED_EDGE('',*,*,#43254,.F.);
#61732=ORIENTED_EDGE('',*,*,#43255,.F.);
#61733=ORIENTED_EDGE('',*,*,#42997,.F.);
#61734=ORIENTED_EDGE('',*,*,#43009,.F.);
#61735=ORIENTED_EDGE('',*,*,#43139,.F.);
#61736=ORIENTED_EDGE('',*,*,#43256,.T.);
#61737=ORIENTED_EDGE('',*,*,#43011,.F.);
#61738=ORIENTED_EDGE('',*,*,#43015,.F.);
#61739=ORIENTED_EDGE('',*,*,#43257,.T.);
#61740=ORIENTED_EDGE('',*,*,#43258,.T.);
#61741=ORIENTED_EDGE('',*,*,#43259,.T.);
#61742=ORIENTED_EDGE('',*,*,#43260,.T.);
#61743=ORIENTED_EDGE('',*,*,#43089,.F.);
#61744=ORIENTED_EDGE('',*,*,#43064,.F.);
#61745=ORIENTED_EDGE('',*,*,#43261,.F.);
#61746=ORIENTED_EDGE('',*,*,#43092,.F.);
#61747=ORIENTED_EDGE('',*,*,#43262,.T.);
#61748=ORIENTED_EDGE('',*,*,#43263,.T.);
#61749=ORIENTED_EDGE('',*,*,#43257,.F.);
#61750=ORIENTED_EDGE('',*,*,#43264,.F.);
#61751=ORIENTED_EDGE('',*,*,#42905,.T.);
#61752=ORIENTED_EDGE('',*,*,#43265,.F.);
#61753=ORIENTED_EDGE('',*,*,#43072,.F.);
#61754=ORIENTED_EDGE('',*,*,#43266,.T.);
#61755=ORIENTED_EDGE('',*,*,#43267,.F.);
#61756=ORIENTED_EDGE('',*,*,#43268,.F.);
#61757=ORIENTED_EDGE('',*,*,#43269,.T.);
#61758=ORIENTED_EDGE('',*,*,#43270,.T.);
#61759=ORIENTED_EDGE('',*,*,#43271,.T.);
#61760=ORIENTED_EDGE('',*,*,#43272,.T.);
#61761=ORIENTED_EDGE('',*,*,#43273,.F.);
#61762=ORIENTED_EDGE('',*,*,#43274,.F.);
#61763=ORIENTED_EDGE('',*,*,#43275,.F.);
#61764=ORIENTED_EDGE('',*,*,#43276,.F.);
#61765=ORIENTED_EDGE('',*,*,#43277,.F.);
#61766=ORIENTED_EDGE('',*,*,#43278,.F.);
#61767=ORIENTED_EDGE('',*,*,#43217,.F.);
#61768=ORIENTED_EDGE('',*,*,#43027,.F.);
#61769=ORIENTED_EDGE('',*,*,#43024,.F.);
#61770=ORIENTED_EDGE('',*,*,#43022,.F.);
#61771=ORIENTED_EDGE('',*,*,#43018,.F.);
#61772=ORIENTED_EDGE('',*,*,#43279,.F.);
#61773=ORIENTED_EDGE('',*,*,#43280,.T.);
#61774=ORIENTED_EDGE('',*,*,#43281,.T.);
#61775=ORIENTED_EDGE('',*,*,#43282,.T.);
#61776=ORIENTED_EDGE('',*,*,#43283,.T.);
#61777=ORIENTED_EDGE('',*,*,#43084,.F.);
#61778=ORIENTED_EDGE('',*,*,#43053,.F.);
#61779=ORIENTED_EDGE('',*,*,#43031,.F.);
#61780=ORIENTED_EDGE('',*,*,#43284,.F.);
#61781=ORIENTED_EDGE('',*,*,#43285,.T.);
#61782=ORIENTED_EDGE('',*,*,#43282,.F.);
#61783=ORIENTED_EDGE('',*,*,#43286,.T.);
#61784=ORIENTED_EDGE('',*,*,#43287,.T.);
#61785=ORIENTED_EDGE('',*,*,#43288,.T.);
#61786=ORIENTED_EDGE('',*,*,#43289,.T.);
#61787=ORIENTED_EDGE('',*,*,#43029,.F.);
#61788=ORIENTED_EDGE('',*,*,#43057,.F.);
#61789=ORIENTED_EDGE('',*,*,#43080,.F.);
#61790=ORIENTED_EDGE('',*,*,#43290,.T.);
#61791=ORIENTED_EDGE('',*,*,#43291,.F.);
#61792=ORIENTED_EDGE('',*,*,#43292,.T.);
#61793=ORIENTED_EDGE('',*,*,#43287,.F.);
#61794=ORIENTED_EDGE('',*,*,#43293,.T.);
#61795=ORIENTED_EDGE('',*,*,#43294,.T.);
#61796=ORIENTED_EDGE('',*,*,#43295,.T.);
#61797=ORIENTED_EDGE('',*,*,#43296,.T.);
#61798=ORIENTED_EDGE('',*,*,#43280,.F.);
#61799=ORIENTED_EDGE('',*,*,#43030,.F.);
#61800=ORIENTED_EDGE('',*,*,#43289,.F.);
#61801=ORIENTED_EDGE('',*,*,#43297,.F.);
#61802=ORIENTED_EDGE('',*,*,#43298,.T.);
#61803=ORIENTED_EDGE('',*,*,#43299,.F.);
#61804=ORIENTED_EDGE('',*,*,#43300,.F.);
#61805=ORIENTED_EDGE('',*,*,#43301,.T.);
#61806=ORIENTED_EDGE('',*,*,#43302,.T.);
#61807=ORIENTED_EDGE('',*,*,#43303,.F.);
#61808=ORIENTED_EDGE('',*,*,#43304,.T.);
#61809=ORIENTED_EDGE('',*,*,#43305,.T.);
#61810=ORIENTED_EDGE('',*,*,#43306,.T.);
#61811=ORIENTED_EDGE('',*,*,#43307,.T.);
#61812=ORIENTED_EDGE('',*,*,#43075,.F.);
#61813=ORIENTED_EDGE('',*,*,#43044,.F.);
#61814=ORIENTED_EDGE('',*,*,#43037,.F.);
#61815=ORIENTED_EDGE('',*,*,#43308,.T.);
#61816=ORIENTED_EDGE('',*,*,#43309,.T.);
#61817=ORIENTED_EDGE('',*,*,#43310,.T.);
#61818=ORIENTED_EDGE('',*,*,#43035,.F.);
#61819=ORIENTED_EDGE('',*,*,#43047,.F.);
#61820=ORIENTED_EDGE('',*,*,#43077,.F.);
#61821=ORIENTED_EDGE('',*,*,#43311,.T.);
#61822=ORIENTED_EDGE('',*,*,#43312,.T.);
#61823=ORIENTED_EDGE('',*,*,#43313,.T.);
#61824=ORIENTED_EDGE('',*,*,#43314,.T.);
#61825=ORIENTED_EDGE('',*,*,#43304,.F.);
#61826=ORIENTED_EDGE('',*,*,#43036,.F.);
#61827=ORIENTED_EDGE('',*,*,#43310,.F.);
#61828=ORIENTED_EDGE('',*,*,#43315,.F.);
#61829=ORIENTED_EDGE('',*,*,#43316,.T.);
#61830=ORIENTED_EDGE('',*,*,#43317,.F.);
#61831=ORIENTED_EDGE('',*,*,#43318,.F.);
#61832=ORIENTED_EDGE('',*,*,#43319,.T.);
#61833=ORIENTED_EDGE('',*,*,#43320,.F.);
#61834=ORIENTED_EDGE('',*,*,#43071,.F.);
#61835=ORIENTED_EDGE('',*,*,#43321,.T.);
#61836=ORIENTED_EDGE('',*,*,#43322,.F.);
#61837=ORIENTED_EDGE('',*,*,#43061,.F.);
#61838=ORIENTED_EDGE('',*,*,#43165,.F.);
#61839=ORIENTED_EDGE('',*,*,#43058,.F.);
#61840=ORIENTED_EDGE('',*,*,#43055,.F.);
#61841=ORIENTED_EDGE('',*,*,#43054,.F.);
#61842=ORIENTED_EDGE('',*,*,#43051,.F.);
#61843=ORIENTED_EDGE('',*,*,#43162,.F.);
#61844=ORIENTED_EDGE('',*,*,#43161,.F.);
#61845=ORIENTED_EDGE('',*,*,#43048,.F.);
#61846=ORIENTED_EDGE('',*,*,#43045,.F.);
#61847=ORIENTED_EDGE('',*,*,#43042,.F.);
#61848=ORIENTED_EDGE('',*,*,#43158,.F.);
#61849=ORIENTED_EDGE('',*,*,#43181,.F.);
#61850=ORIENTED_EDGE('',*,*,#43323,.F.);
#61851=ORIENTED_EDGE('',*,*,#43212,.F.);
#61852=ORIENTED_EDGE('',*,*,#43324,.T.);
#61853=ORIENTED_EDGE('',*,*,#43325,.T.);
#61854=ORIENTED_EDGE('',*,*,#43326,.F.);
#61855=ORIENTED_EDGE('',*,*,#43327,.T.);
#61856=ORIENTED_EDGE('',*,*,#43328,.F.);
#61857=ORIENTED_EDGE('',*,*,#43319,.F.);
#61858=ORIENTED_EDGE('',*,*,#43329,.F.);
#61859=ORIENTED_EDGE('',*,*,#43330,.F.);
#61860=ORIENTED_EDGE('',*,*,#43331,.F.);
#61861=ORIENTED_EDGE('',*,*,#43302,.F.);
#61862=ORIENTED_EDGE('',*,*,#43301,.F.);
#61863=ORIENTED_EDGE('',*,*,#43332,.F.);
#61864=ORIENTED_EDGE('',*,*,#43333,.T.);
#61865=ORIENTED_EDGE('',*,*,#43334,.F.);
#61866=ORIENTED_EDGE('',*,*,#43266,.F.);
#61867=ORIENTED_EDGE('',*,*,#43335,.T.);
#61868=ORIENTED_EDGE('',*,*,#43336,.F.);
#61869=ORIENTED_EDGE('',*,*,#43337,.F.);
#61870=ORIENTED_EDGE('',*,*,#43311,.F.);
#61871=ORIENTED_EDGE('',*,*,#43079,.F.);
#61872=ORIENTED_EDGE('',*,*,#43160,.F.);
#61873=ORIENTED_EDGE('',*,*,#43159,.F.);
#61874=ORIENTED_EDGE('',*,*,#43076,.F.);
#61875=ORIENTED_EDGE('',*,*,#43307,.F.);
#61876=ORIENTED_EDGE('',*,*,#43338,.F.);
#61877=ORIENTED_EDGE('',*,*,#43283,.F.);
#61878=ORIENTED_EDGE('',*,*,#43285,.F.);
#61879=ORIENTED_EDGE('',*,*,#43339,.T.);
#61880=ORIENTED_EDGE('',*,*,#43293,.F.);
#61881=ORIENTED_EDGE('',*,*,#43290,.F.);
#61882=ORIENTED_EDGE('',*,*,#43082,.F.);
#61883=ORIENTED_EDGE('',*,*,#43164,.F.);
#61884=ORIENTED_EDGE('',*,*,#43163,.F.);
#61885=ORIENTED_EDGE('',*,*,#43085,.F.);
#61886=ORIENTED_EDGE('',*,*,#43260,.F.);
#61887=ORIENTED_EDGE('',*,*,#43340,.F.);
#61888=ORIENTED_EDGE('',*,*,#43341,.T.);
#61889=ORIENTED_EDGE('',*,*,#43342,.F.);
#61890=ORIENTED_EDGE('',*,*,#43343,.F.);
#61891=ORIENTED_EDGE('',*,*,#42908,.T.);
#61892=ORIENTED_EDGE('',*,*,#43087,.F.);
#61893=ORIENTED_EDGE('',*,*,#43167,.F.);
#61894=ORIENTED_EDGE('',*,*,#43166,.F.);
#61895=ORIENTED_EDGE('',*,*,#43090,.F.);
#61896=ORIENTED_EDGE('',*,*,#43344,.T.);
#61897=ORIENTED_EDGE('',*,*,#43091,.F.);
#61898=ORIENTED_EDGE('',*,*,#43345,.T.);
#61899=ORIENTED_EDGE('',*,*,#43098,.F.);
#61900=ORIENTED_EDGE('',*,*,#43103,.F.);
#61901=ORIENTED_EDGE('',*,*,#43105,.F.);
#61902=ORIENTED_EDGE('',*,*,#43346,.F.);
#61903=ORIENTED_EDGE('',*,*,#43347,.F.);
#61904=ORIENTED_EDGE('',*,*,#43348,.F.);
#61905=ORIENTED_EDGE('',*,*,#43349,.T.);
#61906=ORIENTED_EDGE('',*,*,#43350,.T.);
#61907=ORIENTED_EDGE('',*,*,#43351,.F.);
#61908=ORIENTED_EDGE('',*,*,#43352,.F.);
#61909=ORIENTED_EDGE('',*,*,#43353,.F.);
#61910=ORIENTED_EDGE('',*,*,#43106,.F.);
#61911=ORIENTED_EDGE('',*,*,#43101,.F.);
#61912=ORIENTED_EDGE('',*,*,#43100,.F.);
#61913=ORIENTED_EDGE('',*,*,#43354,.T.);
#61914=ORIENTED_EDGE('',*,*,#43095,.F.);
#61915=ORIENTED_EDGE('',*,*,#43119,.F.);
#61916=ORIENTED_EDGE('',*,*,#43235,.F.);
#61917=ORIENTED_EDGE('',*,*,#43355,.T.);
#61918=ORIENTED_EDGE('',*,*,#42912,.T.);
#61919=ORIENTED_EDGE('',*,*,#43113,.F.);
#61920=ORIENTED_EDGE('',*,*,#43356,.T.);
#61921=ORIENTED_EDGE('',*,*,#43111,.F.);
#61922=ORIENTED_EDGE('',*,*,#42918,.T.);
#61923=ORIENTED_EDGE('',*,*,#43108,.F.);
#61924=ORIENTED_EDGE('',*,*,#43169,.F.);
#61925=ORIENTED_EDGE('',*,*,#43168,.F.);
#61926=ORIENTED_EDGE('',*,*,#43115,.F.);
#61927=ORIENTED_EDGE('',*,*,#43125,.F.);
#61928=ORIENTED_EDGE('',*,*,#43130,.F.);
#61929=ORIENTED_EDGE('',*,*,#43132,.F.);
#61930=ORIENTED_EDGE('',*,*,#43134,.F.);
#61931=ORIENTED_EDGE('',*,*,#42831,.T.);
#61932=ORIENTED_EDGE('',*,*,#43120,.F.);
#61933=ORIENTED_EDGE('',*,*,#43117,.F.);
#61934=ORIENTED_EDGE('',*,*,#43116,.F.);
#61935=ORIENTED_EDGE('',*,*,#43357,.T.);
#61936=ORIENTED_EDGE('',*,*,#43358,.F.);
#61937=ORIENTED_EDGE('',*,*,#42833,.T.);
#61938=ORIENTED_EDGE('',*,*,#43135,.F.);
#61939=ORIENTED_EDGE('',*,*,#43133,.F.);
#61940=ORIENTED_EDGE('',*,*,#43128,.F.);
#61941=ORIENTED_EDGE('',*,*,#43127,.F.);
#61942=ORIENTED_EDGE('',*,*,#43359,.T.);
#61943=ORIENTED_EDGE('',*,*,#43121,.F.);
#61944=ORIENTED_EDGE('',*,*,#43137,.F.);
#61945=ORIENTED_EDGE('',*,*,#42933,.T.);
#61946=ORIENTED_EDGE('',*,*,#43360,.F.);
#61947=ORIENTED_EDGE('',*,*,#43361,.F.);
#61948=ORIENTED_EDGE('',*,*,#43362,.T.);
#61949=ORIENTED_EDGE('',*,*,#43363,.F.);
#61950=ORIENTED_EDGE('',*,*,#43364,.F.);
#61951=ORIENTED_EDGE('',*,*,#42939,.T.);
#61952=ORIENTED_EDGE('',*,*,#43141,.F.);
#61953=ORIENTED_EDGE('',*,*,#43153,.F.);
#61954=ORIENTED_EDGE('',*,*,#43152,.F.);
#61955=ORIENTED_EDGE('',*,*,#43143,.F.);
#61956=ORIENTED_EDGE('',*,*,#43365,.T.);
#61957=ORIENTED_EDGE('',*,*,#43138,.T.);
#61958=ORIENTED_EDGE('',*,*,#43144,.F.);
#61959=ORIENTED_EDGE('',*,*,#43366,.T.);
#61960=ORIENTED_EDGE('',*,*,#43192,.F.);
#61961=ORIENTED_EDGE('',*,*,#43195,.F.);
#61962=ORIENTED_EDGE('',*,*,#43197,.F.);
#61963=ORIENTED_EDGE('',*,*,#43367,.F.);
#61964=ORIENTED_EDGE('',*,*,#43368,.F.);
#61965=ORIENTED_EDGE('',*,*,#43369,.F.);
#61966=ORIENTED_EDGE('',*,*,#42946,.T.);
#61967=ORIENTED_EDGE('',*,*,#43148,.F.);
#61968=ORIENTED_EDGE('',*,*,#43370,.T.);
#61969=ORIENTED_EDGE('',*,*,#43371,.T.);
#61970=ORIENTED_EDGE('',*,*,#43372,.T.);
#61971=ORIENTED_EDGE('',*,*,#43177,.F.);
#61972=ORIENTED_EDGE('',*,*,#43156,.F.);
#61973=ORIENTED_EDGE('',*,*,#43155,.F.);
#61974=ORIENTED_EDGE('',*,*,#43151,.F.);
#61975=ORIENTED_EDGE('',*,*,#43373,.T.);
#61976=ORIENTED_EDGE('',*,*,#43374,.T.);
#61977=ORIENTED_EDGE('',*,*,#43375,.T.);
#61978=ORIENTED_EDGE('',*,*,#43171,.F.);
#61979=ORIENTED_EDGE('',*,*,#43170,.F.);
#61980=ORIENTED_EDGE('',*,*,#43174,.F.);
#61981=ORIENTED_EDGE('',*,*,#43173,.F.);
#61982=ORIENTED_EDGE('',*,*,#43172,.F.);
#61983=ORIENTED_EDGE('',*,*,#43375,.F.);
#61984=ORIENTED_EDGE('',*,*,#43376,.T.);
#61985=ORIENTED_EDGE('',*,*,#43377,.T.);
#61986=ORIENTED_EDGE('',*,*,#43378,.T.);
#61987=ORIENTED_EDGE('',*,*,#43379,.T.);
#61988=ORIENTED_EDGE('',*,*,#43182,.F.);
#61989=ORIENTED_EDGE('',*,*,#43178,.F.);
#61990=ORIENTED_EDGE('',*,*,#43175,.F.);
#61991=ORIENTED_EDGE('',*,*,#43372,.F.);
#61992=ORIENTED_EDGE('',*,*,#43380,.T.);
#61993=ORIENTED_EDGE('',*,*,#43381,.T.);
#61994=ORIENTED_EDGE('',*,*,#43377,.F.);
#61995=ORIENTED_EDGE('',*,*,#43371,.F.);
#61996=ORIENTED_EDGE('',*,*,#43382,.T.);
#61997=ORIENTED_EDGE('',*,*,#43383,.T.);
#61998=ORIENTED_EDGE('',*,*,#43186,.F.);
#61999=ORIENTED_EDGE('',*,*,#42943,.T.);
#62000=ORIENTED_EDGE('',*,*,#43183,.F.);
#62001=ORIENTED_EDGE('',*,*,#43379,.F.);
#62002=ORIENTED_EDGE('',*,*,#43198,.F.);
#62003=ORIENTED_EDGE('',*,*,#43193,.F.);
#62004=ORIENTED_EDGE('',*,*,#43189,.F.);
#62005=ORIENTED_EDGE('',*,*,#43384,.T.);
#62006=ORIENTED_EDGE('',*,*,#43187,.F.);
#62007=ORIENTED_EDGE('',*,*,#43385,.T.);
#62008=ORIENTED_EDGE('',*,*,#43386,.T.);
#62009=ORIENTED_EDGE('',*,*,#43387,.F.);
#62010=ORIENTED_EDGE('',*,*,#43388,.F.);
#62011=ORIENTED_EDGE('',*,*,#43389,.F.);
#62012=ORIENTED_EDGE('',*,*,#43205,.F.);
#62013=ORIENTED_EDGE('',*,*,#43203,.F.);
#62014=ORIENTED_EDGE('',*,*,#43200,.F.);
#62015=ORIENTED_EDGE('',*,*,#43390,.F.);
#62016=ORIENTED_EDGE('',*,*,#43391,.F.);
#62017=ORIENTED_EDGE('',*,*,#43392,.F.);
#62018=ORIENTED_EDGE('',*,*,#43393,.F.);
#62019=ORIENTED_EDGE('',*,*,#43394,.F.);
#62020=ORIENTED_EDGE('',*,*,#43395,.F.);
#62021=ORIENTED_EDGE('',*,*,#43396,.F.);
#62022=ORIENTED_EDGE('',*,*,#43397,.T.);
#62023=ORIENTED_EDGE('',*,*,#43398,.F.);
#62024=ORIENTED_EDGE('',*,*,#43399,.T.);
#62025=ORIENTED_EDGE('',*,*,#43210,.F.);
#62026=ORIENTED_EDGE('',*,*,#43207,.F.);
#62027=ORIENTED_EDGE('',*,*,#43211,.F.);
#62028=ORIENTED_EDGE('',*,*,#43399,.F.);
#62029=ORIENTED_EDGE('',*,*,#43400,.T.);
#62030=ORIENTED_EDGE('',*,*,#43401,.F.);
#62031=ORIENTED_EDGE('',*,*,#43402,.F.);
#62032=ORIENTED_EDGE('',*,*,#43325,.F.);
#62033=ORIENTED_EDGE('',*,*,#43324,.F.);
#62034=ORIENTED_EDGE('',*,*,#43214,.F.);
#62035=ORIENTED_EDGE('',*,*,#43219,.F.);
#62036=ORIENTED_EDGE('',*,*,#43403,.T.);
#62037=ORIENTED_EDGE('',*,*,#43404,.T.);
#62038=ORIENTED_EDGE('',*,*,#43225,.F.);
#62039=ORIENTED_EDGE('',*,*,#43220,.F.);
#62040=ORIENTED_EDGE('',*,*,#43216,.F.);
#62041=ORIENTED_EDGE('',*,*,#43405,.T.);
#62042=ORIENTED_EDGE('',*,*,#43215,.T.);
#62043=ORIENTED_EDGE('',*,*,#43404,.F.);
#62044=ORIENTED_EDGE('',*,*,#43406,.T.);
#62045=ORIENTED_EDGE('',*,*,#43407,.T.);
#62046=ORIENTED_EDGE('',*,*,#43408,.T.);
#62047=ORIENTED_EDGE('',*,*,#43226,.F.);
#62048=ORIENTED_EDGE('',*,*,#43409,.F.);
#62049=ORIENTED_EDGE('',*,*,#43410,.F.);
#62050=ORIENTED_EDGE('',*,*,#43411,.F.);
#62051=ORIENTED_EDGE('',*,*,#43412,.F.);
#62052=ORIENTED_EDGE('',*,*,#43236,.F.);
#62053=ORIENTED_EDGE('',*,*,#43413,.F.);
#62054=ORIENTED_EDGE('',*,*,#43414,.F.);
#62055=ORIENTED_EDGE('',*,*,#43415,.F.);
#62056=ORIENTED_EDGE('',*,*,#43416,.T.);
#62057=ORIENTED_EDGE('',*,*,#43233,.F.);
#62058=ORIENTED_EDGE('',*,*,#42828,.T.);
#62059=ORIENTED_EDGE('',*,*,#42898,.T.);
#62060=ORIENTED_EDGE('',*,*,#43232,.F.);
#62061=ORIENTED_EDGE('',*,*,#43417,.F.);
#62062=ORIENTED_EDGE('',*,*,#43418,.F.);
#62063=ORIENTED_EDGE('',*,*,#43227,.F.);
#62064=ORIENTED_EDGE('',*,*,#43223,.F.);
#62065=ORIENTED_EDGE('',*,*,#43419,.T.);
#62066=ORIENTED_EDGE('',*,*,#43239,.F.);
#62067=ORIENTED_EDGE('',*,*,#43420,.T.);
#62068=ORIENTED_EDGE('',*,*,#43421,.T.);
#62069=ORIENTED_EDGE('',*,*,#43422,.T.);
#62070=ORIENTED_EDGE('',*,*,#43244,.F.);
#62071=ORIENTED_EDGE('',*,*,#43242,.F.);
#62072=ORIENTED_EDGE('',*,*,#43240,.F.);
#62073=ORIENTED_EDGE('',*,*,#43423,.T.);
#62074=ORIENTED_EDGE('',*,*,#43424,.T.);
#62075=ORIENTED_EDGE('',*,*,#43202,.T.);
#62076=ORIENTED_EDGE('',*,*,#43256,.F.);
#62077=ORIENTED_EDGE('',*,*,#43365,.F.);
#62078=ORIENTED_EDGE('',*,*,#43425,.T.);
#62079=ORIENTED_EDGE('',*,*,#43426,.T.);
#62080=ORIENTED_EDGE('',*,*,#43248,.F.);
#62081=ORIENTED_EDGE('',*,*,#43012,.T.);
#62082=ORIENTED_EDGE('',*,*,#43355,.F.);
#62083=ORIENTED_EDGE('',*,*,#43234,.T.);
#62084=ORIENTED_EDGE('',*,*,#43416,.F.);
#62085=ORIENTED_EDGE('',*,*,#43427,.T.);
#62086=ORIENTED_EDGE('',*,*,#43272,.F.);
#62087=ORIENTED_EDGE('',*,*,#43428,.T.);
#62088=ORIENTED_EDGE('',*,*,#43349,.F.);
#62089=ORIENTED_EDGE('',*,*,#43429,.T.);
#62090=ORIENTED_EDGE('',*,*,#43258,.F.);
#62091=ORIENTED_EDGE('',*,*,#43263,.F.);
#62092=ORIENTED_EDGE('',*,*,#43430,.T.);
#62093=ORIENTED_EDGE('',*,*,#43431,.F.);
#62094=ORIENTED_EDGE('',*,*,#43432,.F.);
#62095=ORIENTED_EDGE('',*,*,#43262,.F.);
#62096=ORIENTED_EDGE('',*,*,#43344,.F.);
#62097=ORIENTED_EDGE('',*,*,#43433,.T.);
#62098=ORIENTED_EDGE('',*,*,#43434,.T.);
#62099=ORIENTED_EDGE('',*,*,#43435,.T.);
#62100=ORIENTED_EDGE('',*,*,#43350,.F.);
#62101=ORIENTED_EDGE('',*,*,#43428,.F.);
#62102=ORIENTED_EDGE('',*,*,#43271,.F.);
#62103=ORIENTED_EDGE('',*,*,#43436,.F.);
#62104=ORIENTED_EDGE('',*,*,#43281,.F.);
#62105=ORIENTED_EDGE('',*,*,#43296,.F.);
#62106=ORIENTED_EDGE('',*,*,#43437,.T.);
#62107=ORIENTED_EDGE('',*,*,#43286,.F.);
#62108=ORIENTED_EDGE('',*,*,#43438,.F.);
#62109=ORIENTED_EDGE('',*,*,#43439,.T.);
#62110=ORIENTED_EDGE('',*,*,#43440,.F.);
#62111=ORIENTED_EDGE('',*,*,#43333,.F.);
#62112=ORIENTED_EDGE('',*,*,#43441,.T.);
#62113=ORIENTED_EDGE('',*,*,#43442,.T.);
#62114=ORIENTED_EDGE('',*,*,#43443,.T.);
#62115=ORIENTED_EDGE('',*,*,#43444,.T.);
#62116=ORIENTED_EDGE('',*,*,#43445,.T.);
#62117=ORIENTED_EDGE('',*,*,#43446,.T.);
#62118=ORIENTED_EDGE('',*,*,#43447,.T.);
#62119=ORIENTED_EDGE('',*,*,#43443,.F.);
#62120=ORIENTED_EDGE('',*,*,#43448,.T.);
#62121=ORIENTED_EDGE('',*,*,#43446,.F.);
#62122=ORIENTED_EDGE('',*,*,#43445,.F.);
#62123=ORIENTED_EDGE('',*,*,#43449,.T.);
#62124=ORIENTED_EDGE('',*,*,#43450,.T.);
#62125=ORIENTED_EDGE('',*,*,#43451,.T.);
#62126=ORIENTED_EDGE('',*,*,#43452,.T.);
#62127=ORIENTED_EDGE('',*,*,#43294,.F.);
#62128=ORIENTED_EDGE('',*,*,#43288,.F.);
#62129=ORIENTED_EDGE('',*,*,#43292,.F.);
#62130=ORIENTED_EDGE('',*,*,#43295,.F.);
#62131=ORIENTED_EDGE('',*,*,#43453,.T.);
#62132=ORIENTED_EDGE('',*,*,#43454,.T.);
#62133=ORIENTED_EDGE('',*,*,#43455,.T.);
#62134=ORIENTED_EDGE('',*,*,#43456,.F.);
#62135=ORIENTED_EDGE('',*,*,#43457,.T.);
#62136=ORIENTED_EDGE('',*,*,#43458,.F.);
#62137=ORIENTED_EDGE('',*,*,#43459,.F.);
#62138=ORIENTED_EDGE('',*,*,#43298,.F.);
#62139=ORIENTED_EDGE('',*,*,#43460,.F.);
#62140=ORIENTED_EDGE('',*,*,#43305,.F.);
#62141=ORIENTED_EDGE('',*,*,#43314,.F.);
#62142=ORIENTED_EDGE('',*,*,#43461,.T.);
#62143=ORIENTED_EDGE('',*,*,#43462,.F.);
#62144=ORIENTED_EDGE('',*,*,#43463,.F.);
#62145=ORIENTED_EDGE('',*,*,#43464,.F.);
#62146=ORIENTED_EDGE('',*,*,#43465,.F.);
#62147=ORIENTED_EDGE('',*,*,#43466,.T.);
#62148=ORIENTED_EDGE('',*,*,#43467,.F.);
#62149=ORIENTED_EDGE('',*,*,#43468,.T.);
#62150=ORIENTED_EDGE('',*,*,#43469,.T.);
#62151=ORIENTED_EDGE('',*,*,#43470,.T.);
#62152=ORIENTED_EDGE('',*,*,#43471,.T.);
#62153=ORIENTED_EDGE('',*,*,#43472,.T.);
#62154=ORIENTED_EDGE('',*,*,#43473,.T.);
#62155=ORIENTED_EDGE('',*,*,#43470,.F.);
#62156=ORIENTED_EDGE('',*,*,#43474,.T.);
#62157=ORIENTED_EDGE('',*,*,#43472,.F.);
#62158=ORIENTED_EDGE('',*,*,#43475,.T.);
#62159=ORIENTED_EDGE('',*,*,#43476,.T.);
#62160=ORIENTED_EDGE('',*,*,#43477,.T.);
#62161=ORIENTED_EDGE('',*,*,#43478,.T.);
#62162=ORIENTED_EDGE('',*,*,#43312,.F.);
#62163=ORIENTED_EDGE('',*,*,#43309,.F.);
#62164=ORIENTED_EDGE('',*,*,#43479,.F.);
#62165=ORIENTED_EDGE('',*,*,#43480,.F.);
#62166=ORIENTED_EDGE('',*,*,#43313,.F.);
#62167=ORIENTED_EDGE('',*,*,#43481,.T.);
#62168=ORIENTED_EDGE('',*,*,#43482,.T.);
#62169=ORIENTED_EDGE('',*,*,#43483,.T.);
#62170=ORIENTED_EDGE('',*,*,#43484,.F.);
#62171=ORIENTED_EDGE('',*,*,#43485,.T.);
#62172=ORIENTED_EDGE('',*,*,#43486,.F.);
#62173=ORIENTED_EDGE('',*,*,#43487,.F.);
#62174=ORIENTED_EDGE('',*,*,#43316,.F.);
#62175=ORIENTED_EDGE('',*,*,#43488,.F.);
#62176=ORIENTED_EDGE('',*,*,#43489,.F.);
#62177=ORIENTED_EDGE('',*,*,#43327,.F.);
#62178=ORIENTED_EDGE('',*,*,#43490,.F.);
#62179=ORIENTED_EDGE('',*,*,#43491,.T.);
#62180=ORIENTED_EDGE('',*,*,#43492,.F.);
#62181=ORIENTED_EDGE('',*,*,#43493,.T.);
#62182=ORIENTED_EDGE('',*,*,#43494,.T.);
#62183=ORIENTED_EDGE('',*,*,#43495,.T.);
#62184=ORIENTED_EDGE('',*,*,#43496,.T.);
#62185=ORIENTED_EDGE('',*,*,#43497,.T.);
#62186=ORIENTED_EDGE('',*,*,#43494,.F.);
#62187=ORIENTED_EDGE('',*,*,#43498,.T.);
#62188=ORIENTED_EDGE('',*,*,#43496,.F.);
#62189=ORIENTED_EDGE('',*,*,#43499,.T.);
#62190=ORIENTED_EDGE('',*,*,#43500,.T.);
#62191=ORIENTED_EDGE('',*,*,#43501,.T.);
#62192=ORIENTED_EDGE('',*,*,#43147,.T.);
#62193=ORIENTED_EDGE('',*,*,#43384,.F.);
#62194=ORIENTED_EDGE('',*,*,#43188,.T.);
#62195=ORIENTED_EDGE('',*,*,#43366,.F.);
#62196=ORIENTED_EDGE('',*,*,#43502,.T.);
#62197=ORIENTED_EDGE('',*,*,#43362,.F.);
#62198=ORIENTED_EDGE('',*,*,#43503,.T.);
#62199=ORIENTED_EDGE('',*,*,#43359,.F.);
#62200=ORIENTED_EDGE('',*,*,#43126,.T.);
#62201=ORIENTED_EDGE('',*,*,#43357,.F.);
#62202=ORIENTED_EDGE('',*,*,#43109,.T.);
#62203=ORIENTED_EDGE('',*,*,#43356,.F.);
#62204=ORIENTED_EDGE('',*,*,#43112,.T.);
#62205=ORIENTED_EDGE('',*,*,#43354,.F.);
#62206=ORIENTED_EDGE('',*,*,#43099,.T.);
#62207=ORIENTED_EDGE('',*,*,#43345,.F.);
#62208=ORIENTED_EDGE('',*,*,#43504,.T.);
#62209=ORIENTED_EDGE('',*,*,#43341,.F.);
#62210=ORIENTED_EDGE('',*,*,#43505,.T.);
#62211=ORIENTED_EDGE('',*,*,#43506,.T.);
#62212=ORIENTED_EDGE('',*,*,#43450,.F.);
#62213=ORIENTED_EDGE('',*,*,#43507,.T.);
#62214=ORIENTED_EDGE('',*,*,#43291,.T.);
#62215=ORIENTED_EDGE('',*,*,#43339,.F.);
#62216=ORIENTED_EDGE('',*,*,#43284,.T.);
#62217=ORIENTED_EDGE('',*,*,#43508,.T.);
#62218=ORIENTED_EDGE('',*,*,#43476,.F.);
#62219=ORIENTED_EDGE('',*,*,#43509,.T.);
#62220=ORIENTED_EDGE('',*,*,#43510,.T.);
#62221=ORIENTED_EDGE('',*,*,#43335,.F.);
#62222=ORIENTED_EDGE('',*,*,#43511,.T.);
#62223=ORIENTED_EDGE('',*,*,#43512,.T.);
#62224=ORIENTED_EDGE('',*,*,#43500,.F.);
#62225=ORIENTED_EDGE('',*,*,#43513,.T.);
#62226=ORIENTED_EDGE('',*,*,#43380,.F.);
#62227=ORIENTED_EDGE('',*,*,#43370,.F.);
#62228=ORIENTED_EDGE('',*,*,#43373,.F.);
#62229=ORIENTED_EDGE('',*,*,#43376,.F.);
#62230=ORIENTED_EDGE('',*,*,#43374,.F.);
#62231=ORIENTED_EDGE('',*,*,#43514,.T.);
#62232=ORIENTED_EDGE('',*,*,#43382,.F.);
#62233=ORIENTED_EDGE('',*,*,#43378,.F.);
#62234=ORIENTED_EDGE('',*,*,#43381,.F.);
#62235=ORIENTED_EDGE('',*,*,#43383,.F.);
#62236=ORIENTED_EDGE('',*,*,#43515,.T.);
#62237=ORIENTED_EDGE('',*,*,#43516,.T.);
#62238=ORIENTED_EDGE('',*,*,#43385,.F.);
#62239=ORIENTED_EDGE('',*,*,#43517,.T.);
#62240=ORIENTED_EDGE('',*,*,#43397,.F.);
#62241=ORIENTED_EDGE('',*,*,#43518,.T.);
#62242=ORIENTED_EDGE('',*,*,#43386,.F.);
#62243=ORIENTED_EDGE('',*,*,#43519,.T.);
#62244=ORIENTED_EDGE('',*,*,#43517,.F.);
#62245=ORIENTED_EDGE('',*,*,#43520,.T.);
#62246=ORIENTED_EDGE('',*,*,#43521,.F.);
#62247=ORIENTED_EDGE('',*,*,#43522,.F.);
#62248=ORIENTED_EDGE('',*,*,#43400,.F.);
#62249=ORIENTED_EDGE('',*,*,#43398,.T.);
#62250=ORIENTED_EDGE('',*,*,#43523,.T.);
#62251=ORIENTED_EDGE('',*,*,#43524,.T.);
#62252=ORIENTED_EDGE('',*,*,#43403,.F.);
#62253=ORIENTED_EDGE('',*,*,#43218,.T.);
#62254=ORIENTED_EDGE('',*,*,#43525,.T.);
#62255=ORIENTED_EDGE('',*,*,#43407,.F.);
#62256=ORIENTED_EDGE('',*,*,#43405,.F.);
#62257=ORIENTED_EDGE('',*,*,#43406,.F.);
#62258=ORIENTED_EDGE('',*,*,#43408,.F.);
#62259=ORIENTED_EDGE('',*,*,#43526,.T.);
#62260=ORIENTED_EDGE('',*,*,#43527,.T.);
#62261=ORIENTED_EDGE('',*,*,#43222,.T.);
#62262=ORIENTED_EDGE('',*,*,#43528,.F.);
#62263=ORIENTED_EDGE('',*,*,#43419,.F.);
#62264=ORIENTED_EDGE('',*,*,#43527,.F.);
#62265=ORIENTED_EDGE('',*,*,#43529,.T.);
#62266=ORIENTED_EDGE('',*,*,#43241,.T.);
#62267=ORIENTED_EDGE('',*,*,#43530,.T.);
#62268=ORIENTED_EDGE('',*,*,#43531,.T.);
#62269=ORIENTED_EDGE('',*,*,#43420,.F.);
#62270=ORIENTED_EDGE('',*,*,#43422,.F.);
#62271=ORIENTED_EDGE('',*,*,#43421,.F.);
#62272=ORIENTED_EDGE('',*,*,#43532,.T.);
#62273=ORIENTED_EDGE('',*,*,#43533,.T.);
#62274=ORIENTED_EDGE('',*,*,#43245,.T.);
#62275=ORIENTED_EDGE('',*,*,#43534,.F.);
#62276=ORIENTED_EDGE('',*,*,#42950,.T.);
#62277=ORIENTED_EDGE('',*,*,#42853,.T.);
#62278=ORIENTED_EDGE('',*,*,#43001,.T.);
#62279=ORIENTED_EDGE('',*,*,#43535,.T.);
#62280=ORIENTED_EDGE('',*,*,#43536,.F.);
#62281=ORIENTED_EDGE('',*,*,#43537,.F.);
#62282=ORIENTED_EDGE('',*,*,#43538,.T.);
#62283=ORIENTED_EDGE('',*,*,#43539,.F.);
#62284=ORIENTED_EDGE('',*,*,#43540,.T.);
#62285=ORIENTED_EDGE('',*,*,#43541,.F.);
#62286=ORIENTED_EDGE('',*,*,#43542,.F.);
#62287=ORIENTED_EDGE('',*,*,#43543,.F.);
#62288=ORIENTED_EDGE('',*,*,#43544,.T.);
#62289=ORIENTED_EDGE('',*,*,#43545,.T.);
#62290=ORIENTED_EDGE('',*,*,#43523,.F.);
#62291=ORIENTED_EDGE('',*,*,#43278,.T.);
#62292=ORIENTED_EDGE('',*,*,#43424,.F.);
#62293=ORIENTED_EDGE('',*,*,#43546,.T.);
#62294=ORIENTED_EDGE('',*,*,#43547,.T.);
#62295=ORIENTED_EDGE('',*,*,#43199,.T.);
#62296=ORIENTED_EDGE('',*,*,#43518,.F.);
#62297=ORIENTED_EDGE('',*,*,#43396,.T.);
#62298=ORIENTED_EDGE('',*,*,#43548,.T.);
#62299=ORIENTED_EDGE('',*,*,#43549,.F.);
#62300=ORIENTED_EDGE('',*,*,#43387,.T.);
#62301=ORIENTED_EDGE('',*,*,#43550,.T.);
#62302=ORIENTED_EDGE('',*,*,#43551,.T.);
#62303=ORIENTED_EDGE('',*,*,#42999,.T.);
#62304=ORIENTED_EDGE('',*,*,#43552,.T.);
#62305=ORIENTED_EDGE('',*,*,#43553,.T.);
#62306=ORIENTED_EDGE('',*,*,#43554,.T.);
#62307=ORIENTED_EDGE('',*,*,#43555,.T.);
#62308=ORIENTED_EDGE('',*,*,#43247,.T.);
#62309=ORIENTED_EDGE('',*,*,#43556,.T.);
#62310=ORIENTED_EDGE('',*,*,#43557,.T.);
#62311=ORIENTED_EDGE('',*,*,#43558,.T.);
#62312=ORIENTED_EDGE('',*,*,#43559,.F.);
#62313=ORIENTED_EDGE('',*,*,#43560,.F.);
#62314=ORIENTED_EDGE('',*,*,#43358,.T.);
#62315=ORIENTED_EDGE('',*,*,#43136,.T.);
#62316=ORIENTED_EDGE('',*,*,#43561,.F.);
#62317=ORIENTED_EDGE('',*,*,#43558,.F.);
#62318=ORIENTED_EDGE('',*,*,#43562,.T.);
#62319=ORIENTED_EDGE('',*,*,#42834,.T.);
#62320=ORIENTED_EDGE('',*,*,#43563,.T.);
#62321=ORIENTED_EDGE('',*,*,#43564,.T.);
#62322=ORIENTED_EDGE('',*,*,#43530,.F.);
#62323=ORIENTED_EDGE('',*,*,#42972,.T.);
#62324=ORIENTED_EDGE('',*,*,#43565,.F.);
#62325=ORIENTED_EDGE('',*,*,#43566,.T.);
#62326=ORIENTED_EDGE('',*,*,#43567,.F.);
#62327=ORIENTED_EDGE('',*,*,#43568,.T.);
#62328=ORIENTED_EDGE('',*,*,#43569,.T.);
#62329=ORIENTED_EDGE('',*,*,#43570,.T.);
#62330=ORIENTED_EDGE('',*,*,#43571,.T.);
#62331=ORIENTED_EDGE('',*,*,#43572,.T.);
#62332=ORIENTED_EDGE('',*,*,#43573,.T.);
#62333=ORIENTED_EDGE('',*,*,#43574,.T.);
#62334=ORIENTED_EDGE('',*,*,#43575,.T.);
#62335=ORIENTED_EDGE('',*,*,#43576,.T.);
#62336=ORIENTED_EDGE('',*,*,#43577,.F.);
#62337=ORIENTED_EDGE('',*,*,#43578,.T.);
#62338=ORIENTED_EDGE('',*,*,#43579,.F.);
#62339=ORIENTED_EDGE('',*,*,#43580,.T.);
#62340=ORIENTED_EDGE('',*,*,#43581,.F.);
#62341=ORIENTED_EDGE('',*,*,#43582,.T.);
#62342=ORIENTED_EDGE('',*,*,#43583,.F.);
#62343=ORIENTED_EDGE('',*,*,#43584,.T.);
#62344=ORIENTED_EDGE('',*,*,#43585,.F.);
#62345=ORIENTED_EDGE('',*,*,#43586,.T.);
#62346=ORIENTED_EDGE('',*,*,#43587,.F.);
#62347=ORIENTED_EDGE('',*,*,#43588,.T.);
#62348=ORIENTED_EDGE('',*,*,#43589,.F.);
#62349=ORIENTED_EDGE('',*,*,#43590,.T.);
#62350=ORIENTED_EDGE('',*,*,#43591,.F.);
#62351=ORIENTED_EDGE('',*,*,#43592,.T.);
#62352=ORIENTED_EDGE('',*,*,#43427,.F.);
#62353=ORIENTED_EDGE('',*,*,#43593,.T.);
#62354=ORIENTED_EDGE('',*,*,#43594,.T.);
#62355=ORIENTED_EDGE('',*,*,#43595,.T.);
#62356=ORIENTED_EDGE('',*,*,#43596,.F.);
#62357=ORIENTED_EDGE('',*,*,#43429,.F.);
#62358=ORIENTED_EDGE('',*,*,#43597,.F.);
#62359=ORIENTED_EDGE('',*,*,#43598,.T.);
#62360=ORIENTED_EDGE('',*,*,#43599,.F.);
#62361=ORIENTED_EDGE('',*,*,#43600,.F.);
#62362=ORIENTED_EDGE('',*,*,#43601,.T.);
#62363=ORIENTED_EDGE('',*,*,#43544,.F.);
#62364=ORIENTED_EDGE('',*,*,#43602,.T.);
#62365=ORIENTED_EDGE('',*,*,#43603,.T.);
#62366=ORIENTED_EDGE('',*,*,#43604,.F.);
#62367=ORIENTED_EDGE('',*,*,#43605,.F.);
#62368=ORIENTED_EDGE('',*,*,#43606,.T.);
#62369=ORIENTED_EDGE('',*,*,#43444,.F.);
#62370=ORIENTED_EDGE('',*,*,#43447,.F.);
#62371=ORIENTED_EDGE('',*,*,#43451,.F.);
#62372=ORIENTED_EDGE('',*,*,#43506,.F.);
#62373=ORIENTED_EDGE('',*,*,#43430,.F.);
#62374=ORIENTED_EDGE('',*,*,#43434,.F.);
#62375=ORIENTED_EDGE('',*,*,#43607,.T.);
#62376=ORIENTED_EDGE('',*,*,#43608,.T.);
#62377=ORIENTED_EDGE('',*,*,#43609,.F.);
#62378=ORIENTED_EDGE('',*,*,#43610,.T.);
#62379=ORIENTED_EDGE('',*,*,#43433,.F.);
#62380=ORIENTED_EDGE('',*,*,#43435,.F.);
#62381=ORIENTED_EDGE('',*,*,#43441,.F.);
#62382=ORIENTED_EDGE('',*,*,#43606,.F.);
#62383=ORIENTED_EDGE('',*,*,#43611,.T.);
#62384=ORIENTED_EDGE('',*,*,#43612,.T.);
#62385=ORIENTED_EDGE('',*,*,#43613,.F.);
#62386=ORIENTED_EDGE('',*,*,#43614,.F.);
#62387=ORIENTED_EDGE('',*,*,#43615,.T.);
#62388=ORIENTED_EDGE('',*,*,#43471,.F.);
#62389=ORIENTED_EDGE('',*,*,#43473,.F.);
#62390=ORIENTED_EDGE('',*,*,#43477,.F.);
#62391=ORIENTED_EDGE('',*,*,#43508,.F.);
#62392=ORIENTED_EDGE('',*,*,#43437,.F.);
#62393=ORIENTED_EDGE('',*,*,#43455,.F.);
#62394=ORIENTED_EDGE('',*,*,#43616,.T.);
#62395=ORIENTED_EDGE('',*,*,#43617,.T.);
#62396=ORIENTED_EDGE('',*,*,#43618,.T.);
#62397=ORIENTED_EDGE('',*,*,#43619,.T.);
#62398=ORIENTED_EDGE('',*,*,#43620,.T.);
#62399=ORIENTED_EDGE('',*,*,#43439,.F.);
#62400=ORIENTED_EDGE('',*,*,#43621,.F.);
#62401=ORIENTED_EDGE('',*,*,#43622,.F.);
#62402=ORIENTED_EDGE('',*,*,#43623,.T.);
#62403=ORIENTED_EDGE('',*,*,#43624,.T.);
#62404=ORIENTED_EDGE('',*,*,#43625,.T.);
#62405=ORIENTED_EDGE('',*,*,#43453,.F.);
#62406=ORIENTED_EDGE('',*,*,#43452,.F.);
#62407=ORIENTED_EDGE('',*,*,#43507,.F.);
#62408=ORIENTED_EDGE('',*,*,#43449,.F.);
#62409=ORIENTED_EDGE('',*,*,#43448,.F.);
#62410=ORIENTED_EDGE('',*,*,#43442,.F.);
#62411=ORIENTED_EDGE('',*,*,#43612,.F.);
#62412=ORIENTED_EDGE('',*,*,#43626,.T.);
#62413=ORIENTED_EDGE('',*,*,#43627,.T.);
#62414=ORIENTED_EDGE('',*,*,#43624,.F.);
#62415=ORIENTED_EDGE('',*,*,#43628,.T.);
#62416=ORIENTED_EDGE('',*,*,#43457,.F.);
#62417=ORIENTED_EDGE('',*,*,#43629,.T.);
#62418=ORIENTED_EDGE('',*,*,#43454,.F.);
#62419=ORIENTED_EDGE('',*,*,#43630,.T.);
#62420=ORIENTED_EDGE('',*,*,#43631,.T.);
#62421=ORIENTED_EDGE('',*,*,#43617,.F.);
#62422=ORIENTED_EDGE('',*,*,#43632,.T.);
#62423=ORIENTED_EDGE('',*,*,#43633,.F.);
#62424=ORIENTED_EDGE('',*,*,#43634,.F.);
#62425=ORIENTED_EDGE('',*,*,#43468,.F.);
#62426=ORIENTED_EDGE('',*,*,#43615,.F.);
#62427=ORIENTED_EDGE('',*,*,#43635,.T.);
#62428=ORIENTED_EDGE('',*,*,#43636,.T.);
#62429=ORIENTED_EDGE('',*,*,#43637,.F.);
#62430=ORIENTED_EDGE('',*,*,#43638,.F.);
#62431=ORIENTED_EDGE('',*,*,#43495,.F.);
#62432=ORIENTED_EDGE('',*,*,#43497,.F.);
#62433=ORIENTED_EDGE('',*,*,#43501,.F.);
#62434=ORIENTED_EDGE('',*,*,#43512,.F.);
#62435=ORIENTED_EDGE('',*,*,#43461,.F.);
#62436=ORIENTED_EDGE('',*,*,#43483,.F.);
#62437=ORIENTED_EDGE('',*,*,#43639,.T.);
#62438=ORIENTED_EDGE('',*,*,#43640,.F.);
#62439=ORIENTED_EDGE('',*,*,#43641,.T.);
#62440=ORIENTED_EDGE('',*,*,#43642,.T.);
#62441=ORIENTED_EDGE('',*,*,#43330,.T.);
#62442=ORIENTED_EDGE('',*,*,#43643,.T.);
#62443=ORIENTED_EDGE('',*,*,#43644,.T.);
#62444=ORIENTED_EDGE('',*,*,#43641,.F.);
#62445=ORIENTED_EDGE('',*,*,#43645,.T.);
#62446=ORIENTED_EDGE('',*,*,#43466,.F.);
#62447=ORIENTED_EDGE('',*,*,#43481,.F.);
#62448=ORIENTED_EDGE('',*,*,#43478,.F.);
#62449=ORIENTED_EDGE('',*,*,#43509,.F.);
#62450=ORIENTED_EDGE('',*,*,#43475,.F.);
#62451=ORIENTED_EDGE('',*,*,#43474,.F.);
#62452=ORIENTED_EDGE('',*,*,#43469,.F.);
#62453=ORIENTED_EDGE('',*,*,#43636,.F.);
#62454=ORIENTED_EDGE('',*,*,#43646,.T.);
#62455=ORIENTED_EDGE('',*,*,#43647,.T.);
#62456=ORIENTED_EDGE('',*,*,#43648,.F.);
#62457=ORIENTED_EDGE('',*,*,#43649,.T.);
#62458=ORIENTED_EDGE('',*,*,#43485,.F.);
#62459=ORIENTED_EDGE('',*,*,#43650,.T.);
#62460=ORIENTED_EDGE('',*,*,#43482,.F.);
#62461=ORIENTED_EDGE('',*,*,#43651,.T.);
#62462=ORIENTED_EDGE('',*,*,#43652,.T.);
#62463=ORIENTED_EDGE('',*,*,#43653,.T.);
#62464=ORIENTED_EDGE('',*,*,#43654,.F.);
#62465=ORIENTED_EDGE('',*,*,#43655,.T.);
#62466=ORIENTED_EDGE('',*,*,#43656,.T.);
#62467=ORIENTED_EDGE('',*,*,#43657,.T.);
#62468=ORIENTED_EDGE('',*,*,#43658,.T.);
#62469=ORIENTED_EDGE('',*,*,#43619,.F.);
#62470=ORIENTED_EDGE('',*,*,#43659,.T.);
#62471=ORIENTED_EDGE('',*,*,#43491,.F.);
#62472=ORIENTED_EDGE('',*,*,#43660,.T.);
#62473=ORIENTED_EDGE('',*,*,#43653,.F.);
#62474=ORIENTED_EDGE('',*,*,#43515,.F.);
#62475=ORIENTED_EDGE('',*,*,#43514,.F.);
#62476=ORIENTED_EDGE('',*,*,#43513,.F.);
#62477=ORIENTED_EDGE('',*,*,#43499,.F.);
#62478=ORIENTED_EDGE('',*,*,#43498,.F.);
#62479=ORIENTED_EDGE('',*,*,#43493,.F.);
#62480=ORIENTED_EDGE('',*,*,#43661,.F.);
#62481=ORIENTED_EDGE('',*,*,#43662,.F.);
#62482=ORIENTED_EDGE('',*,*,#43663,.T.);
#62483=ORIENTED_EDGE('',*,*,#43664,.T.);
#62484=ORIENTED_EDGE('',*,*,#43520,.F.);
#62485=ORIENTED_EDGE('',*,*,#43519,.F.);
#62486=ORIENTED_EDGE('',*,*,#43516,.F.);
#62487=ORIENTED_EDGE('',*,*,#43665,.T.);
#62488=ORIENTED_EDGE('',*,*,#43666,.T.);
#62489=ORIENTED_EDGE('',*,*,#43601,.F.);
#62490=ORIENTED_EDGE('',*,*,#43667,.T.);
#62491=ORIENTED_EDGE('',*,*,#43540,.F.);
#62492=ORIENTED_EDGE('',*,*,#43668,.T.);
#62493=ORIENTED_EDGE('',*,*,#43669,.T.);
#62494=ORIENTED_EDGE('',*,*,#43538,.F.);
#62495=ORIENTED_EDGE('',*,*,#43670,.T.);
#62496=ORIENTED_EDGE('',*,*,#43671,.F.);
#62497=ORIENTED_EDGE('',*,*,#43672,.T.);
#62498=ORIENTED_EDGE('',*,*,#43546,.F.);
#62499=ORIENTED_EDGE('',*,*,#43673,.F.);
#62500=ORIENTED_EDGE('',*,*,#43535,.F.);
#62501=ORIENTED_EDGE('',*,*,#43000,.T.);
#62502=ORIENTED_EDGE('',*,*,#43551,.F.);
#62503=ORIENTED_EDGE('',*,*,#43674,.T.);
#62504=ORIENTED_EDGE('',*,*,#43675,.T.);
#62505=ORIENTED_EDGE('',*,*,#43676,.T.);
#62506=ORIENTED_EDGE('',*,*,#43553,.F.);
#62507=ORIENTED_EDGE('',*,*,#43246,.T.);
#62508=ORIENTED_EDGE('',*,*,#43533,.F.);
#62509=ORIENTED_EDGE('',*,*,#43532,.F.);
#62510=ORIENTED_EDGE('',*,*,#43531,.F.);
#62511=ORIENTED_EDGE('',*,*,#43564,.F.);
#62512=ORIENTED_EDGE('',*,*,#43677,.T.);
#62513=ORIENTED_EDGE('',*,*,#43678,.T.);
#62514=ORIENTED_EDGE('',*,*,#43679,.T.);
#62515=ORIENTED_EDGE('',*,*,#43529,.F.);
#62516=ORIENTED_EDGE('',*,*,#43526,.F.);
#62517=ORIENTED_EDGE('',*,*,#43525,.F.);
#62518=ORIENTED_EDGE('',*,*,#43524,.F.);
#62519=ORIENTED_EDGE('',*,*,#43545,.F.);
#62520=ORIENTED_EDGE('',*,*,#43680,.T.);
#62521=ORIENTED_EDGE('',*,*,#43390,.T.);
#62522=ORIENTED_EDGE('',*,*,#43547,.F.);
#62523=ORIENTED_EDGE('',*,*,#43672,.F.);
#62524=ORIENTED_EDGE('',*,*,#43681,.F.);
#62525=ORIENTED_EDGE('',*,*,#43682,.T.);
#62526=ORIENTED_EDGE('',*,*,#43683,.F.);
#62527=ORIENTED_EDGE('',*,*,#43548,.F.);
#62528=ORIENTED_EDGE('',*,*,#43684,.F.);
#62529=ORIENTED_EDGE('',*,*,#43685,.F.);
#62530=ORIENTED_EDGE('',*,*,#43686,.F.);
#62531=ORIENTED_EDGE('',*,*,#43687,.F.);
#62532=ORIENTED_EDGE('',*,*,#43688,.F.);
#62533=ORIENTED_EDGE('',*,*,#43689,.T.);
#62534=ORIENTED_EDGE('',*,*,#43690,.T.);
#62535=ORIENTED_EDGE('',*,*,#43552,.F.);
#62536=ORIENTED_EDGE('',*,*,#42998,.T.);
#62537=ORIENTED_EDGE('',*,*,#43691,.T.);
#62538=ORIENTED_EDGE('',*,*,#43692,.T.);
#62539=ORIENTED_EDGE('',*,*,#43693,.T.);
#62540=ORIENTED_EDGE('',*,*,#43674,.F.);
#62541=ORIENTED_EDGE('',*,*,#43550,.F.);
#62542=ORIENTED_EDGE('',*,*,#43692,.F.);
#62543=ORIENTED_EDGE('',*,*,#43694,.T.);
#62544=ORIENTED_EDGE('',*,*,#43675,.F.);
#62545=ORIENTED_EDGE('',*,*,#43693,.F.);
#62546=ORIENTED_EDGE('',*,*,#43695,.T.);
#62547=ORIENTED_EDGE('',*,*,#43696,.T.);
#62548=ORIENTED_EDGE('',*,*,#43555,.F.);
#62549=ORIENTED_EDGE('',*,*,#43697,.T.);
#62550=ORIENTED_EDGE('',*,*,#43698,.T.);
#62551=ORIENTED_EDGE('',*,*,#43243,.T.);
#62552=ORIENTED_EDGE('',*,*,#43676,.F.);
#62553=ORIENTED_EDGE('',*,*,#43696,.F.);
#62554=ORIENTED_EDGE('',*,*,#43699,.T.);
#62555=ORIENTED_EDGE('',*,*,#43697,.F.);
#62556=ORIENTED_EDGE('',*,*,#43554,.F.);
#62557=ORIENTED_EDGE('',*,*,#43677,.F.);
#62558=ORIENTED_EDGE('',*,*,#43563,.F.);
#62559=ORIENTED_EDGE('',*,*,#43700,.T.);
#62560=ORIENTED_EDGE('',*,*,#43701,.T.);
#62561=ORIENTED_EDGE('',*,*,#43678,.F.);
#62562=ORIENTED_EDGE('',*,*,#43701,.F.);
#62563=ORIENTED_EDGE('',*,*,#43702,.T.);
#62564=ORIENTED_EDGE('',*,*,#43703,.T.);
#62565=ORIENTED_EDGE('',*,*,#43679,.F.);
#62566=ORIENTED_EDGE('',*,*,#43703,.F.);
#62567=ORIENTED_EDGE('',*,*,#43704,.T.);
#62568=ORIENTED_EDGE('',*,*,#43528,.T.);
#62569=ORIENTED_EDGE('',*,*,#43705,.T.);
#62570=ORIENTED_EDGE('',*,*,#43706,.F.);
#62571=ORIENTED_EDGE('',*,*,#43707,.F.);
#62572=ORIENTED_EDGE('',*,*,#43708,.F.);
#62573=ORIENTED_EDGE('',*,*,#43709,.F.);
#62574=ORIENTED_EDGE('',*,*,#43710,.F.);
#62575=ORIENTED_EDGE('',*,*,#43711,.F.);
#62576=ORIENTED_EDGE('',*,*,#43712,.F.);
#62577=ORIENTED_EDGE('',*,*,#43713,.F.);
#62578=ORIENTED_EDGE('',*,*,#43714,.T.);
#62579=ORIENTED_EDGE('',*,*,#43715,.F.);
#62580=ORIENTED_EDGE('',*,*,#43568,.F.);
#62581=ORIENTED_EDGE('',*,*,#43716,.F.);
#62582=ORIENTED_EDGE('',*,*,#43717,.T.);
#62583=ORIENTED_EDGE('',*,*,#43718,.F.);
#62584=ORIENTED_EDGE('',*,*,#43566,.F.);
#62585=ORIENTED_EDGE('',*,*,#43719,.F.);
#62586=ORIENTED_EDGE('',*,*,#43720,.T.);
#62587=ORIENTED_EDGE('',*,*,#43721,.F.);
#62588=ORIENTED_EDGE('',*,*,#43722,.F.);
#62589=ORIENTED_EDGE('',*,*,#43723,.F.);
#62590=ORIENTED_EDGE('',*,*,#43724,.T.);
#62591=ORIENTED_EDGE('',*,*,#43725,.F.);
#62592=ORIENTED_EDGE('',*,*,#43726,.F.);
#62593=ORIENTED_EDGE('',*,*,#43727,.T.);
#62594=ORIENTED_EDGE('',*,*,#43728,.T.);
#62595=ORIENTED_EDGE('',*,*,#43729,.F.);
#62596=ORIENTED_EDGE('',*,*,#43730,.T.);
#62597=ORIENTED_EDGE('',*,*,#43573,.F.);
#62598=ORIENTED_EDGE('',*,*,#43731,.T.);
#62599=ORIENTED_EDGE('',*,*,#43732,.F.);
#62600=ORIENTED_EDGE('',*,*,#43733,.T.);
#62601=ORIENTED_EDGE('',*,*,#43574,.F.);
#62602=ORIENTED_EDGE('',*,*,#43734,.T.);
#62603=ORIENTED_EDGE('',*,*,#43735,.F.);
#62604=ORIENTED_EDGE('',*,*,#43736,.T.);
#62605=ORIENTED_EDGE('',*,*,#43737,.T.);
#62606=ORIENTED_EDGE('',*,*,#43738,.T.);
#62607=ORIENTED_EDGE('',*,*,#43739,.T.);
#62608=ORIENTED_EDGE('',*,*,#43575,.F.);
#62609=ORIENTED_EDGE('',*,*,#43740,.T.);
#62610=ORIENTED_EDGE('',*,*,#43572,.F.);
#62611=ORIENTED_EDGE('',*,*,#43741,.T.);
#62612=ORIENTED_EDGE('',*,*,#43738,.F.);
#62613=ORIENTED_EDGE('',*,*,#43569,.F.);
#62614=ORIENTED_EDGE('',*,*,#43742,.T.);
#62615=ORIENTED_EDGE('',*,*,#43743,.F.);
#62616=ORIENTED_EDGE('',*,*,#43744,.T.);
#62617=ORIENTED_EDGE('',*,*,#43570,.F.);
#62618=ORIENTED_EDGE('',*,*,#43745,.T.);
#62619=ORIENTED_EDGE('',*,*,#43746,.F.);
#62620=ORIENTED_EDGE('',*,*,#43747,.T.);
#62621=ORIENTED_EDGE('',*,*,#43576,.F.);
#62622=ORIENTED_EDGE('',*,*,#43739,.F.);
#62623=ORIENTED_EDGE('',*,*,#43741,.F.);
#62624=ORIENTED_EDGE('',*,*,#43571,.F.);
#62625=ORIENTED_EDGE('',*,*,#43747,.F.);
#62626=ORIENTED_EDGE('',*,*,#43748,.T.);
#62627=ORIENTED_EDGE('',*,*,#43731,.F.);
#62628=ORIENTED_EDGE('',*,*,#43733,.F.);
#62629=ORIENTED_EDGE('',*,*,#43749,.T.);
#62630=ORIENTED_EDGE('',*,*,#43750,.T.);
#62631=ORIENTED_EDGE('',*,*,#43751,.F.);
#62632=ORIENTED_EDGE('',*,*,#43752,.T.);
#62633=ORIENTED_EDGE('',*,*,#43753,.F.);
#62634=ORIENTED_EDGE('',*,*,#43754,.T.);
#62635=ORIENTED_EDGE('',*,*,#43755,.F.);
#62636=ORIENTED_EDGE('',*,*,#43754,.F.);
#62637=ORIENTED_EDGE('',*,*,#43756,.F.);
#62638=ORIENTED_EDGE('',*,*,#43757,.T.);
#62639=ORIENTED_EDGE('',*,*,#43578,.F.);
#62640=ORIENTED_EDGE('',*,*,#43758,.F.);
#62641=ORIENTED_EDGE('',*,*,#43759,.T.);
#62642=ORIENTED_EDGE('',*,*,#43760,.F.);
#62643=ORIENTED_EDGE('',*,*,#43761,.T.);
#62644=ORIENTED_EDGE('',*,*,#43762,.F.);
#62645=ORIENTED_EDGE('',*,*,#43580,.F.);
#62646=ORIENTED_EDGE('',*,*,#43763,.F.);
#62647=ORIENTED_EDGE('',*,*,#43584,.F.);
#62648=ORIENTED_EDGE('',*,*,#43764,.F.);
#62649=ORIENTED_EDGE('',*,*,#43765,.T.);
#62650=ORIENTED_EDGE('',*,*,#43766,.F.);
#62651=ORIENTED_EDGE('',*,*,#43767,.T.);
#62652=ORIENTED_EDGE('',*,*,#43768,.F.);
#62653=ORIENTED_EDGE('',*,*,#43582,.F.);
#62654=ORIENTED_EDGE('',*,*,#43769,.F.);
#62655=ORIENTED_EDGE('',*,*,#43586,.F.);
#62656=ORIENTED_EDGE('',*,*,#43770,.F.);
#62657=ORIENTED_EDGE('',*,*,#43771,.T.);
#62658=ORIENTED_EDGE('',*,*,#43772,.F.);
#62659=ORIENTED_EDGE('',*,*,#43773,.T.);
#62660=ORIENTED_EDGE('',*,*,#43774,.F.);
#62661=ORIENTED_EDGE('',*,*,#43588,.F.);
#62662=ORIENTED_EDGE('',*,*,#43775,.T.);
#62663=ORIENTED_EDGE('',*,*,#43592,.F.);
#62664=ORIENTED_EDGE('',*,*,#43776,.F.);
#62665=ORIENTED_EDGE('',*,*,#43777,.T.);
#62666=ORIENTED_EDGE('',*,*,#43778,.F.);
#62667=ORIENTED_EDGE('',*,*,#43779,.T.);
#62668=ORIENTED_EDGE('',*,*,#43780,.F.);
#62669=ORIENTED_EDGE('',*,*,#43590,.F.);
#62670=ORIENTED_EDGE('',*,*,#43781,.F.);
#62671=ORIENTED_EDGE('',*,*,#43782,.T.);
#62672=ORIENTED_EDGE('',*,*,#43783,.T.);
#62673=ORIENTED_EDGE('',*,*,#43784,.F.);
#62674=ORIENTED_EDGE('',*,*,#43785,.F.);
#62675=ORIENTED_EDGE('',*,*,#43593,.F.);
#62676=ORIENTED_EDGE('',*,*,#43415,.T.);
#62677=ORIENTED_EDGE('',*,*,#43414,.T.);
#62678=ORIENTED_EDGE('',*,*,#43413,.T.);
#62679=ORIENTED_EDGE('',*,*,#43238,.T.);
#62680=ORIENTED_EDGE('',*,*,#43786,.T.);
#62681=ORIENTED_EDGE('',*,*,#43787,.T.);
#62682=ORIENTED_EDGE('',*,*,#43594,.F.);
#62683=ORIENTED_EDGE('',*,*,#43788,.T.);
#62684=ORIENTED_EDGE('',*,*,#43789,.T.);
#62685=ORIENTED_EDGE('',*,*,#43595,.F.);
#62686=ORIENTED_EDGE('',*,*,#43787,.F.);
#62687=ORIENTED_EDGE('',*,*,#43104,.T.);
#62688=ORIENTED_EDGE('',*,*,#43353,.T.);
#62689=ORIENTED_EDGE('',*,*,#43790,.T.);
#62690=ORIENTED_EDGE('',*,*,#43346,.T.);
#62691=ORIENTED_EDGE('',*,*,#43791,.T.);
#62692=ORIENTED_EDGE('',*,*,#43792,.T.);
#62693=ORIENTED_EDGE('',*,*,#43793,.T.);
#62694=ORIENTED_EDGE('',*,*,#43598,.F.);
#62695=ORIENTED_EDGE('',*,*,#43794,.T.);
#62696=ORIENTED_EDGE('',*,*,#43667,.F.);
#62697=ORIENTED_EDGE('',*,*,#43603,.F.);
#62698=ORIENTED_EDGE('',*,*,#43795,.T.);
#62699=ORIENTED_EDGE('',*,*,#43541,.T.);
#62700=ORIENTED_EDGE('',*,*,#43796,.T.);
#62701=ORIENTED_EDGE('',*,*,#43797,.T.);
#62702=ORIENTED_EDGE('',*,*,#43602,.F.);
#62703=ORIENTED_EDGE('',*,*,#43277,.T.);
#62704=ORIENTED_EDGE('',*,*,#43543,.T.);
#62705=ORIENTED_EDGE('',*,*,#43798,.T.);
#62706=ORIENTED_EDGE('',*,*,#43799,.F.);
#62707=ORIENTED_EDGE('',*,*,#43800,.T.);
#62708=ORIENTED_EDGE('',*,*,#43801,.T.);
#62709=ORIENTED_EDGE('',*,*,#43334,.T.);
#62710=ORIENTED_EDGE('',*,*,#43802,.T.);
#62711=ORIENTED_EDGE('',*,*,#43803,.T.);
#62712=ORIENTED_EDGE('',*,*,#43267,.T.);
#62713=ORIENTED_EDGE('',*,*,#43804,.T.);
#62714=ORIENTED_EDGE('',*,*,#43805,.T.);
#62715=ORIENTED_EDGE('',*,*,#43806,.F.);
#62716=ORIENTED_EDGE('',*,*,#43807,.F.);
#62717=ORIENTED_EDGE('',*,*,#43607,.F.);
#62718=ORIENTED_EDGE('',*,*,#43610,.F.);
#62719=ORIENTED_EDGE('',*,*,#43658,.F.);
#62720=ORIENTED_EDGE('',*,*,#43808,.T.);
#62721=ORIENTED_EDGE('',*,*,#43809,.T.);
#62722=ORIENTED_EDGE('',*,*,#43810,.T.);
#62723=ORIENTED_EDGE('',*,*,#43620,.F.);
#62724=ORIENTED_EDGE('',*,*,#43810,.F.);
#62725=ORIENTED_EDGE('',*,*,#43811,.T.);
#62726=ORIENTED_EDGE('',*,*,#43812,.T.);
#62727=ORIENTED_EDGE('',*,*,#43440,.T.);
#62728=ORIENTED_EDGE('',*,*,#43812,.F.);
#62729=ORIENTED_EDGE('',*,*,#43813,.T.);
#62730=ORIENTED_EDGE('',*,*,#43802,.F.);
#62731=ORIENTED_EDGE('',*,*,#43814,.F.);
#62732=ORIENTED_EDGE('',*,*,#43815,.T.);
#62733=ORIENTED_EDGE('',*,*,#43816,.T.);
#62734=ORIENTED_EDGE('',*,*,#43817,.F.);
#62735=ORIENTED_EDGE('',*,*,#43818,.T.);
#62736=ORIENTED_EDGE('',*,*,#43604,.T.);
#62737=ORIENTED_EDGE('',*,*,#43816,.F.);
#62738=ORIENTED_EDGE('',*,*,#43819,.T.);
#62739=ORIENTED_EDGE('',*,*,#43820,.T.);
#62740=ORIENTED_EDGE('',*,*,#43611,.F.);
#62741=ORIENTED_EDGE('',*,*,#43605,.T.);
#62742=ORIENTED_EDGE('',*,*,#43821,.T.);
#62743=ORIENTED_EDGE('',*,*,#43626,.F.);
#62744=ORIENTED_EDGE('',*,*,#43627,.F.);
#62745=ORIENTED_EDGE('',*,*,#43822,.T.);
#62746=ORIENTED_EDGE('',*,*,#43823,.T.);
#62747=ORIENTED_EDGE('',*,*,#43824,.T.);
#62748=ORIENTED_EDGE('',*,*,#43825,.T.);
#62749=ORIENTED_EDGE('',*,*,#43826,.T.);
#62750=ORIENTED_EDGE('',*,*,#43625,.F.);
#62751=ORIENTED_EDGE('',*,*,#43825,.F.);
#62752=ORIENTED_EDGE('',*,*,#43331,.T.);
#62753=ORIENTED_EDGE('',*,*,#43827,.T.);
#62754=ORIENTED_EDGE('',*,*,#43828,.T.);
#62755=ORIENTED_EDGE('',*,*,#43303,.T.);
#62756=ORIENTED_EDGE('',*,*,#43456,.T.);
#62757=ORIENTED_EDGE('',*,*,#43829,.T.);
#62758=ORIENTED_EDGE('',*,*,#43632,.F.);
#62759=ORIENTED_EDGE('',*,*,#43616,.F.);
#62760=ORIENTED_EDGE('',*,*,#43629,.F.);
#62761=ORIENTED_EDGE('',*,*,#43465,.T.);
#62762=ORIENTED_EDGE('',*,*,#43830,.T.);
#62763=ORIENTED_EDGE('',*,*,#43831,.T.);
#62764=ORIENTED_EDGE('',*,*,#43832,.T.);
#62765=ORIENTED_EDGE('',*,*,#43644,.F.);
#62766=ORIENTED_EDGE('',*,*,#43832,.F.);
#62767=ORIENTED_EDGE('',*,*,#43833,.T.);
#62768=ORIENTED_EDGE('',*,*,#43834,.T.);
#62769=ORIENTED_EDGE('',*,*,#43642,.F.);
#62770=ORIENTED_EDGE('',*,*,#43834,.F.);
#62771=ORIENTED_EDGE('',*,*,#43835,.T.);
#62772=ORIENTED_EDGE('',*,*,#43827,.F.);
#62773=ORIENTED_EDGE('',*,*,#43836,.T.);
#62774=ORIENTED_EDGE('',*,*,#43837,.T.);
#62775=ORIENTED_EDGE('',*,*,#43332,.T.);
#62776=ORIENTED_EDGE('',*,*,#43300,.T.);
#62777=ORIENTED_EDGE('',*,*,#43630,.F.);
#62778=ORIENTED_EDGE('',*,*,#43628,.F.);
#62779=ORIENTED_EDGE('',*,*,#43623,.F.);
#62780=ORIENTED_EDGE('',*,*,#43838,.T.);
#62781=ORIENTED_EDGE('',*,*,#43458,.T.);
#62782=ORIENTED_EDGE('',*,*,#43839,.T.);
#62783=ORIENTED_EDGE('',*,*,#43840,.T.);
#62784=ORIENTED_EDGE('',*,*,#43656,.F.);
#62785=ORIENTED_EDGE('',*,*,#43841,.F.);
#62786=ORIENTED_EDGE('',*,*,#43842,.F.);
#62787=ORIENTED_EDGE('',*,*,#43631,.F.);
#62788=ORIENTED_EDGE('',*,*,#43843,.T.);
#62789=ORIENTED_EDGE('',*,*,#43844,.T.);
#62790=ORIENTED_EDGE('',*,*,#43845,.T.);
#62791=ORIENTED_EDGE('',*,*,#43613,.T.);
#62792=ORIENTED_EDGE('',*,*,#43844,.F.);
#62793=ORIENTED_EDGE('',*,*,#43846,.T.);
#62794=ORIENTED_EDGE('',*,*,#43847,.T.);
#62795=ORIENTED_EDGE('',*,*,#43635,.F.);
#62796=ORIENTED_EDGE('',*,*,#43614,.T.);
#62797=ORIENTED_EDGE('',*,*,#43848,.T.);
#62798=ORIENTED_EDGE('',*,*,#43646,.F.);
#62799=ORIENTED_EDGE('',*,*,#43647,.F.);
#62800=ORIENTED_EDGE('',*,*,#43849,.T.);
#62801=ORIENTED_EDGE('',*,*,#43850,.T.);
#62802=ORIENTED_EDGE('',*,*,#43851,.T.);
#62803=ORIENTED_EDGE('',*,*,#43852,.T.);
#62804=ORIENTED_EDGE('',*,*,#43853,.T.);
#62805=ORIENTED_EDGE('',*,*,#43854,.F.);
#62806=ORIENTED_EDGE('',*,*,#43855,.F.);
#62807=ORIENTED_EDGE('',*,*,#43852,.F.);
#62808=ORIENTED_EDGE('',*,*,#43328,.T.);
#62809=ORIENTED_EDGE('',*,*,#43856,.T.);
#62810=ORIENTED_EDGE('',*,*,#43857,.T.);
#62811=ORIENTED_EDGE('',*,*,#43320,.T.);
#62812=ORIENTED_EDGE('',*,*,#43484,.T.);
#62813=ORIENTED_EDGE('',*,*,#43858,.T.);
#62814=ORIENTED_EDGE('',*,*,#43859,.T.);
#62815=ORIENTED_EDGE('',*,*,#43860,.T.);
#62816=ORIENTED_EDGE('',*,*,#43639,.F.);
#62817=ORIENTED_EDGE('',*,*,#43650,.F.);
#62818=ORIENTED_EDGE('',*,*,#43652,.F.);
#62819=ORIENTED_EDGE('',*,*,#43861,.T.);
#62820=ORIENTED_EDGE('',*,*,#43862,.T.);
#62821=ORIENTED_EDGE('',*,*,#43863,.T.);
#62822=ORIENTED_EDGE('',*,*,#43659,.F.);
#62823=ORIENTED_EDGE('',*,*,#43863,.F.);
#62824=ORIENTED_EDGE('',*,*,#43864,.T.);
#62825=ORIENTED_EDGE('',*,*,#43865,.T.);
#62826=ORIENTED_EDGE('',*,*,#43489,.T.);
#62827=ORIENTED_EDGE('',*,*,#43865,.F.);
#62828=ORIENTED_EDGE('',*,*,#43866,.T.);
#62829=ORIENTED_EDGE('',*,*,#43856,.F.);
#62830=ORIENTED_EDGE('',*,*,#43867,.T.);
#62831=ORIENTED_EDGE('',*,*,#43868,.T.);
#62832=ORIENTED_EDGE('',*,*,#43329,.T.);
#62833=ORIENTED_EDGE('',*,*,#43318,.T.);
#62834=ORIENTED_EDGE('',*,*,#43869,.T.);
#62835=ORIENTED_EDGE('',*,*,#43870,.T.);
#62836=ORIENTED_EDGE('',*,*,#43643,.F.);
#62837=ORIENTED_EDGE('',*,*,#43868,.F.);
#62838=ORIENTED_EDGE('',*,*,#43871,.T.);
#62839=ORIENTED_EDGE('',*,*,#43872,.T.);
#62840=ORIENTED_EDGE('',*,*,#43645,.F.);
#62841=ORIENTED_EDGE('',*,*,#43870,.F.);
#62842=ORIENTED_EDGE('',*,*,#43651,.F.);
#62843=ORIENTED_EDGE('',*,*,#43649,.F.);
#62844=ORIENTED_EDGE('',*,*,#43873,.F.);
#62845=ORIENTED_EDGE('',*,*,#43874,.F.);
#62846=ORIENTED_EDGE('',*,*,#43875,.T.);
#62847=ORIENTED_EDGE('',*,*,#43486,.T.);
#62848=ORIENTED_EDGE('',*,*,#43876,.T.);
#62849=ORIENTED_EDGE('',*,*,#43877,.T.);
#62850=ORIENTED_EDGE('',*,*,#43467,.T.);
#62851=ORIENTED_EDGE('',*,*,#43872,.F.);
#62852=ORIENTED_EDGE('',*,*,#43878,.F.);
#62853=ORIENTED_EDGE('',*,*,#43879,.T.);
#62854=ORIENTED_EDGE('',*,*,#43663,.F.);
#62855=ORIENTED_EDGE('',*,*,#43880,.T.);
#62856=ORIENTED_EDGE('',*,*,#43881,.T.);
#62857=ORIENTED_EDGE('',*,*,#43655,.F.);
#62858=ORIENTED_EDGE('',*,*,#43882,.F.);
#62859=ORIENTED_EDGE('',*,*,#43883,.T.);
#62860=ORIENTED_EDGE('',*,*,#43884,.T.);
#62861=ORIENTED_EDGE('',*,*,#43885,.T.);
#62862=ORIENTED_EDGE('',*,*,#43464,.T.);
#62863=ORIENTED_EDGE('',*,*,#43886,.T.);
#62864=ORIENTED_EDGE('',*,*,#43887,.T.);
#62865=ORIENTED_EDGE('',*,*,#43657,.F.);
#62866=ORIENTED_EDGE('',*,*,#43888,.T.);
#62867=ORIENTED_EDGE('',*,*,#43889,.T.);
#62868=ORIENTED_EDGE('',*,*,#43890,.T.);
#62869=ORIENTED_EDGE('',*,*,#43891,.T.);
#62870=ORIENTED_EDGE('',*,*,#43892,.T.);
#62871=ORIENTED_EDGE('',*,*,#43893,.T.);
#62872=ORIENTED_EDGE('',*,*,#43326,.T.);
#62873=ORIENTED_EDGE('',*,*,#43402,.T.);
#62874=ORIENTED_EDGE('',*,*,#43665,.F.);
#62875=ORIENTED_EDGE('',*,*,#43664,.F.);
#62876=ORIENTED_EDGE('',*,*,#43879,.F.);
#62877=ORIENTED_EDGE('',*,*,#43894,.T.);
#62878=ORIENTED_EDGE('',*,*,#43521,.T.);
#62879=ORIENTED_EDGE('',*,*,#43895,.T.);
#62880=ORIENTED_EDGE('',*,*,#43896,.T.);
#62881=ORIENTED_EDGE('',*,*,#43654,.T.);
#62882=ORIENTED_EDGE('',*,*,#43897,.F.);
#62883=ORIENTED_EDGE('',*,*,#43539,.T.);
#62884=ORIENTED_EDGE('',*,*,#43898,.F.);
#62885=ORIENTED_EDGE('',*,*,#43899,.T.);
#62886=ORIENTED_EDGE('',*,*,#43900,.T.);
#62887=ORIENTED_EDGE('',*,*,#43901,.T.);
#62888=ORIENTED_EDGE('',*,*,#43902,.T.);
#62889=ORIENTED_EDGE('',*,*,#43670,.F.);
#62890=ORIENTED_EDGE('',*,*,#43537,.T.);
#62891=ORIENTED_EDGE('',*,*,#43671,.T.);
#62892=ORIENTED_EDGE('',*,*,#43902,.F.);
#62893=ORIENTED_EDGE('',*,*,#43903,.T.);
#62894=ORIENTED_EDGE('',*,*,#43680,.F.);
#62895=ORIENTED_EDGE('',*,*,#43196,.T.);
#62896=ORIENTED_EDGE('',*,*,#43389,.T.);
#62897=ORIENTED_EDGE('',*,*,#43904,.T.);
#62898=ORIENTED_EDGE('',*,*,#43367,.T.);
#62899=ORIENTED_EDGE('',*,*,#43905,.T.);
#62900=ORIENTED_EDGE('',*,*,#43906,.T.);
#62901=ORIENTED_EDGE('',*,*,#43907,.T.);
#62902=ORIENTED_EDGE('',*,*,#43908,.T.);
#62903=ORIENTED_EDGE('',*,*,#43682,.F.);
#62904=ORIENTED_EDGE('',*,*,#43909,.T.);
#62905=ORIENTED_EDGE('',*,*,#43910,.T.);
#62906=ORIENTED_EDGE('',*,*,#43907,.F.);
#62907=ORIENTED_EDGE('',*,*,#43911,.T.);
#62908=ORIENTED_EDGE('',*,*,#43912,.T.);
#62909=ORIENTED_EDGE('',*,*,#43913,.T.);
#62910=ORIENTED_EDGE('',*,*,#43914,.T.);
#62911=ORIENTED_EDGE('',*,*,#43915,.T.);
#62912=ORIENTED_EDGE('',*,*,#43684,.T.);
#62913=ORIENTED_EDGE('',*,*,#43690,.F.);
#62914=ORIENTED_EDGE('',*,*,#43689,.F.);
#62915=ORIENTED_EDGE('',*,*,#43916,.T.);
#62916=ORIENTED_EDGE('',*,*,#43911,.F.);
#62917=ORIENTED_EDGE('',*,*,#43917,.T.);
#62918=ORIENTED_EDGE('',*,*,#43918,.T.);
#62919=ORIENTED_EDGE('',*,*,#43694,.F.);
#62920=ORIENTED_EDGE('',*,*,#43691,.F.);
#62921=ORIENTED_EDGE('',*,*,#43255,.T.);
#62922=ORIENTED_EDGE('',*,*,#43919,.T.);
#62923=ORIENTED_EDGE('',*,*,#43920,.T.);
#62924=ORIENTED_EDGE('',*,*,#43695,.F.);
#62925=ORIENTED_EDGE('',*,*,#43918,.F.);
#62926=ORIENTED_EDGE('',*,*,#43920,.F.);
#62927=ORIENTED_EDGE('',*,*,#43921,.T.);
#62928=ORIENTED_EDGE('',*,*,#42987,.T.);
#62929=ORIENTED_EDGE('',*,*,#43698,.F.);
#62930=ORIENTED_EDGE('',*,*,#43699,.F.);
#62931=ORIENTED_EDGE('',*,*,#43922,.T.);
#62932=ORIENTED_EDGE('',*,*,#43923,.T.);
#62933=ORIENTED_EDGE('',*,*,#42835,.T.);
#62934=ORIENTED_EDGE('',*,*,#43924,.F.);
#62935=ORIENTED_EDGE('',*,*,#43925,.F.);
#62936=ORIENTED_EDGE('',*,*,#43926,.T.);
#62937=ORIENTED_EDGE('',*,*,#43927,.T.);
#62938=ORIENTED_EDGE('',*,*,#43700,.F.);
#62939=ORIENTED_EDGE('',*,*,#42971,.T.);
#62940=ORIENTED_EDGE('',*,*,#43927,.F.);
#62941=ORIENTED_EDGE('',*,*,#43928,.T.);
#62942=ORIENTED_EDGE('',*,*,#43929,.T.);
#62943=ORIENTED_EDGE('',*,*,#43702,.F.);
#62944=ORIENTED_EDGE('',*,*,#43930,.T.);
#62945=ORIENTED_EDGE('',*,*,#43931,.T.);
#62946=ORIENTED_EDGE('',*,*,#43409,.T.);
#62947=ORIENTED_EDGE('',*,*,#43704,.F.);
#62948=ORIENTED_EDGE('',*,*,#43929,.F.);
#62949=ORIENTED_EDGE('',*,*,#43932,.T.);
#62950=ORIENTED_EDGE('',*,*,#43933,.T.);
#62951=ORIENTED_EDGE('',*,*,#43934,.T.);
#62952=ORIENTED_EDGE('',*,*,#43935,.T.);
#62953=ORIENTED_EDGE('',*,*,#43936,.T.);
#62954=ORIENTED_EDGE('',*,*,#43937,.T.);
#62955=ORIENTED_EDGE('',*,*,#43938,.T.);
#62956=ORIENTED_EDGE('',*,*,#43939,.F.);
#62957=ORIENTED_EDGE('',*,*,#43705,.F.);
#62958=ORIENTED_EDGE('',*,*,#43934,.F.);
#62959=ORIENTED_EDGE('',*,*,#43940,.T.);
#62960=ORIENTED_EDGE('',*,*,#43937,.F.);
#62961=ORIENTED_EDGE('',*,*,#43714,.F.);
#62962=ORIENTED_EDGE('',*,*,#43941,.F.);
#62963=ORIENTED_EDGE('',*,*,#43942,.T.);
#62964=ORIENTED_EDGE('',*,*,#43943,.T.);
#62965=ORIENTED_EDGE('',*,*,#43944,.T.);
#62966=ORIENTED_EDGE('',*,*,#43945,.T.);
#62967=ORIENTED_EDGE('',*,*,#43946,.T.);
#62968=ORIENTED_EDGE('',*,*,#43947,.T.);
#62969=ORIENTED_EDGE('',*,*,#43948,.T.);
#62970=ORIENTED_EDGE('',*,*,#43949,.F.);
#62971=ORIENTED_EDGE('',*,*,#43950,.T.);
#62972=ORIENTED_EDGE('',*,*,#43951,.F.);
#62973=ORIENTED_EDGE('',*,*,#43952,.T.);
#62974=ORIENTED_EDGE('',*,*,#43953,.T.);
#62975=ORIENTED_EDGE('',*,*,#43954,.T.);
#62976=ORIENTED_EDGE('',*,*,#43955,.F.);
#62977=ORIENTED_EDGE('',*,*,#43717,.F.);
#62978=ORIENTED_EDGE('',*,*,#43956,.T.);
#62979=ORIENTED_EDGE('',*,*,#43957,.T.);
#62980=ORIENTED_EDGE('',*,*,#43958,.F.);
#62981=ORIENTED_EDGE('',*,*,#43959,.T.);
#62982=ORIENTED_EDGE('',*,*,#43960,.T.);
#62983=ORIENTED_EDGE('',*,*,#43961,.T.);
#62984=ORIENTED_EDGE('',*,*,#43567,.T.);
#62985=ORIENTED_EDGE('',*,*,#43721,.T.);
#62986=ORIENTED_EDGE('',*,*,#43962,.F.);
#62987=ORIENTED_EDGE('',*,*,#43963,.T.);
#62988=ORIENTED_EDGE('',*,*,#43960,.F.);
#62989=ORIENTED_EDGE('',*,*,#43964,.T.);
#62990=ORIENTED_EDGE('',*,*,#43956,.F.);
#62991=ORIENTED_EDGE('',*,*,#43716,.T.);
#62992=ORIENTED_EDGE('',*,*,#43965,.F.);
#62993=ORIENTED_EDGE('',*,*,#43966,.T.);
#62994=ORIENTED_EDGE('',*,*,#43967,.T.);
#62995=ORIENTED_EDGE('',*,*,#43724,.F.);
#62996=ORIENTED_EDGE('',*,*,#43968,.F.);
#62997=ORIENTED_EDGE('',*,*,#43969,.T.);
#62998=ORIENTED_EDGE('',*,*,#43970,.T.);
#62999=ORIENTED_EDGE('',*,*,#43971,.T.);
#63000=ORIENTED_EDGE('',*,*,#43972,.T.);
#63001=ORIENTED_EDGE('',*,*,#43727,.F.);
#63002=ORIENTED_EDGE('',*,*,#43973,.T.);
#63003=ORIENTED_EDGE('',*,*,#43725,.T.);
#63004=ORIENTED_EDGE('',*,*,#43967,.F.);
#63005=ORIENTED_EDGE('',*,*,#43974,.T.);
#63006=ORIENTED_EDGE('',*,*,#43970,.F.);
#63007=ORIENTED_EDGE('',*,*,#43975,.T.);
#63008=ORIENTED_EDGE('',*,*,#43976,.F.);
#63009=ORIENTED_EDGE('',*,*,#43728,.F.);
#63010=ORIENTED_EDGE('',*,*,#43972,.F.);
#63011=ORIENTED_EDGE('',*,*,#43977,.T.);
#63012=ORIENTED_EDGE('',*,*,#43978,.F.);
#63013=ORIENTED_EDGE('',*,*,#43979,.T.);
#63014=ORIENTED_EDGE('',*,*,#43980,.F.);
#63015=ORIENTED_EDGE('',*,*,#43782,.F.);
#63016=ORIENTED_EDGE('',*,*,#43981,.T.);
#63017=ORIENTED_EDGE('',*,*,#43982,.T.);
#63018=ORIENTED_EDGE('',*,*,#43983,.T.);
#63019=ORIENTED_EDGE('',*,*,#43984,.T.);
#63020=ORIENTED_EDGE('',*,*,#43952,.F.);
#63021=ORIENTED_EDGE('',*,*,#43985,.T.);
#63022=ORIENTED_EDGE('',*,*,#43986,.F.);
#63023=ORIENTED_EDGE('',*,*,#43987,.T.);
#63024=ORIENTED_EDGE('',*,*,#43982,.F.);
#63025=ORIENTED_EDGE('',*,*,#43988,.T.);
#63026=ORIENTED_EDGE('',*,*,#43989,.F.);
#63027=ORIENTED_EDGE('',*,*,#43990,.T.);
#63028=ORIENTED_EDGE('',*,*,#43991,.T.);
#63029=ORIENTED_EDGE('',*,*,#43992,.T.);
#63030=ORIENTED_EDGE('',*,*,#43993,.T.);
#63031=ORIENTED_EDGE('',*,*,#43994,.T.);
#63032=ORIENTED_EDGE('',*,*,#43995,.T.);
#63033=ORIENTED_EDGE('',*,*,#43996,.T.);
#63034=ORIENTED_EDGE('',*,*,#43997,.T.);
#63035=ORIENTED_EDGE('',*,*,#43998,.F.);
#63036=ORIENTED_EDGE('',*,*,#43999,.T.);
#63037=ORIENTED_EDGE('',*,*,#44000,.F.);
#63038=ORIENTED_EDGE('',*,*,#44001,.T.);
#63039=ORIENTED_EDGE('',*,*,#44002,.T.);
#63040=ORIENTED_EDGE('',*,*,#44003,.T.);
#63041=ORIENTED_EDGE('',*,*,#44004,.F.);
#63042=ORIENTED_EDGE('',*,*,#44005,.T.);
#63043=ORIENTED_EDGE('',*,*,#44006,.T.);
#63044=ORIENTED_EDGE('',*,*,#44007,.T.);
#63045=ORIENTED_EDGE('',*,*,#44008,.F.);
#63046=ORIENTED_EDGE('',*,*,#44009,.T.);
#63047=ORIENTED_EDGE('',*,*,#44010,.F.);
#63048=ORIENTED_EDGE('',*,*,#44011,.T.);
#63049=ORIENTED_EDGE('',*,*,#43734,.F.);
#63050=ORIENTED_EDGE('',*,*,#43730,.F.);
#63051=ORIENTED_EDGE('',*,*,#43750,.F.);
#63052=ORIENTED_EDGE('',*,*,#44012,.T.);
#63053=ORIENTED_EDGE('',*,*,#44013,.T.);
#63054=ORIENTED_EDGE('',*,*,#43737,.F.);
#63055=ORIENTED_EDGE('',*,*,#43736,.F.);
#63056=ORIENTED_EDGE('',*,*,#44014,.T.);
#63057=ORIENTED_EDGE('',*,*,#44015,.T.);
#63058=ORIENTED_EDGE('',*,*,#43740,.F.);
#63059=ORIENTED_EDGE('',*,*,#44015,.F.);
#63060=ORIENTED_EDGE('',*,*,#44016,.T.);
#63061=ORIENTED_EDGE('',*,*,#43742,.F.);
#63062=ORIENTED_EDGE('',*,*,#43744,.F.);
#63063=ORIENTED_EDGE('',*,*,#44017,.T.);
#63064=ORIENTED_EDGE('',*,*,#44018,.T.);
#63065=ORIENTED_EDGE('',*,*,#43745,.F.);
#63066=ORIENTED_EDGE('',*,*,#44019,.T.);
#63067=ORIENTED_EDGE('',*,*,#44020,.T.);
#63068=ORIENTED_EDGE('',*,*,#44012,.F.);
#63069=ORIENTED_EDGE('',*,*,#44021,.T.);
#63070=ORIENTED_EDGE('',*,*,#44018,.F.);
#63071=ORIENTED_EDGE('',*,*,#44022,.T.);
#63072=ORIENTED_EDGE('',*,*,#44023,.T.);
#63073=ORIENTED_EDGE('',*,*,#44024,.T.);
#63074=ORIENTED_EDGE('',*,*,#43746,.T.);
#63075=ORIENTED_EDGE('',*,*,#44024,.F.);
#63076=ORIENTED_EDGE('',*,*,#44025,.T.);
#63077=ORIENTED_EDGE('',*,*,#44026,.T.);
#63078=ORIENTED_EDGE('',*,*,#43748,.F.);
#63079=ORIENTED_EDGE('',*,*,#44026,.F.);
#63080=ORIENTED_EDGE('',*,*,#44027,.T.);
#63081=ORIENTED_EDGE('',*,*,#44028,.T.);
#63082=ORIENTED_EDGE('',*,*,#43732,.T.);
#63083=ORIENTED_EDGE('',*,*,#44028,.F.);
#63084=ORIENTED_EDGE('',*,*,#44029,.T.);
#63085=ORIENTED_EDGE('',*,*,#44030,.T.);
#63086=ORIENTED_EDGE('',*,*,#43749,.F.);
#63087=ORIENTED_EDGE('',*,*,#44030,.F.);
#63088=ORIENTED_EDGE('',*,*,#44031,.T.);
#63089=ORIENTED_EDGE('',*,*,#44021,.F.);
#63090=ORIENTED_EDGE('',*,*,#44032,.T.);
#63091=ORIENTED_EDGE('',*,*,#44033,.T.);
#63092=ORIENTED_EDGE('',*,*,#44034,.T.);
#63093=ORIENTED_EDGE('',*,*,#44035,.T.);
#63094=ORIENTED_EDGE('',*,*,#44036,.T.);
#63095=ORIENTED_EDGE('',*,*,#44035,.F.);
#63096=ORIENTED_EDGE('',*,*,#44037,.T.);
#63097=ORIENTED_EDGE('',*,*,#44038,.T.);
#63098=ORIENTED_EDGE('',*,*,#44039,.T.);
#63099=ORIENTED_EDGE('',*,*,#44038,.F.);
#63100=ORIENTED_EDGE('',*,*,#44040,.T.);
#63101=ORIENTED_EDGE('',*,*,#43752,.F.);
#63102=ORIENTED_EDGE('',*,*,#44041,.T.);
#63103=ORIENTED_EDGE('',*,*,#43757,.F.);
#63104=ORIENTED_EDGE('',*,*,#44042,.T.);
#63105=ORIENTED_EDGE('',*,*,#44043,.T.);
#63106=ORIENTED_EDGE('',*,*,#44044,.T.);
#63107=ORIENTED_EDGE('',*,*,#44043,.F.);
#63108=ORIENTED_EDGE('',*,*,#44045,.T.);
#63109=ORIENTED_EDGE('',*,*,#44046,.T.);
#63110=ORIENTED_EDGE('',*,*,#44032,.F.);
#63111=ORIENTED_EDGE('',*,*,#44036,.F.);
#63112=ORIENTED_EDGE('',*,*,#44039,.F.);
#63113=ORIENTED_EDGE('',*,*,#43751,.T.);
#63114=ORIENTED_EDGE('',*,*,#43755,.T.);
#63115=ORIENTED_EDGE('',*,*,#44041,.F.);
#63116=ORIENTED_EDGE('',*,*,#44044,.F.);
#63117=ORIENTED_EDGE('',*,*,#44047,.T.);
#63118=ORIENTED_EDGE('',*,*,#44048,.F.);
#63119=ORIENTED_EDGE('',*,*,#44049,.F.);
#63120=ORIENTED_EDGE('',*,*,#44050,.T.);
#63121=ORIENTED_EDGE('',*,*,#44051,.T.);
#63122=ORIENTED_EDGE('',*,*,#43759,.F.);
#63123=ORIENTED_EDGE('',*,*,#44052,.F.);
#63124=ORIENTED_EDGE('',*,*,#43761,.F.);
#63125=ORIENTED_EDGE('',*,*,#44053,.T.);
#63126=ORIENTED_EDGE('',*,*,#44054,.T.);
#63127=ORIENTED_EDGE('',*,*,#44055,.F.);
#63128=ORIENTED_EDGE('',*,*,#44056,.T.);
#63129=ORIENTED_EDGE('',*,*,#44053,.F.);
#63130=ORIENTED_EDGE('',*,*,#43763,.T.);
#63131=ORIENTED_EDGE('',*,*,#43579,.T.);
#63132=ORIENTED_EDGE('',*,*,#43760,.T.);
#63133=ORIENTED_EDGE('',*,*,#44051,.F.);
#63134=ORIENTED_EDGE('',*,*,#44057,.T.);
#63135=ORIENTED_EDGE('',*,*,#44058,.F.);
#63136=ORIENTED_EDGE('',*,*,#43765,.F.);
#63137=ORIENTED_EDGE('',*,*,#44059,.T.);
#63138=ORIENTED_EDGE('',*,*,#44060,.T.);
#63139=ORIENTED_EDGE('',*,*,#44061,.F.);
#63140=ORIENTED_EDGE('',*,*,#44062,.T.);
#63141=ORIENTED_EDGE('',*,*,#44063,.T.);
#63142=ORIENTED_EDGE('',*,*,#43767,.F.);
#63143=ORIENTED_EDGE('',*,*,#43583,.T.);
#63144=ORIENTED_EDGE('',*,*,#43768,.T.);
#63145=ORIENTED_EDGE('',*,*,#44063,.F.);
#63146=ORIENTED_EDGE('',*,*,#44064,.T.);
#63147=ORIENTED_EDGE('',*,*,#44065,.T.);
#63148=ORIENTED_EDGE('',*,*,#44066,.T.);
#63149=ORIENTED_EDGE('',*,*,#44059,.F.);
#63150=ORIENTED_EDGE('',*,*,#43764,.T.);
#63151=ORIENTED_EDGE('',*,*,#44067,.F.);
#63152=ORIENTED_EDGE('',*,*,#44068,.T.);
#63153=ORIENTED_EDGE('',*,*,#44069,.T.);
#63154=ORIENTED_EDGE('',*,*,#43771,.F.);
#63155=ORIENTED_EDGE('',*,*,#44070,.F.);
#63156=ORIENTED_EDGE('',*,*,#44071,.T.);
#63157=ORIENTED_EDGE('',*,*,#44072,.T.);
#63158=ORIENTED_EDGE('',*,*,#44073,.T.);
#63159=ORIENTED_EDGE('',*,*,#44072,.F.);
#63160=ORIENTED_EDGE('',*,*,#44074,.T.);
#63161=ORIENTED_EDGE('',*,*,#44075,.T.);
#63162=ORIENTED_EDGE('',*,*,#43775,.F.);
#63163=ORIENTED_EDGE('',*,*,#43587,.T.);
#63164=ORIENTED_EDGE('',*,*,#43772,.T.);
#63165=ORIENTED_EDGE('',*,*,#44069,.F.);
#63166=ORIENTED_EDGE('',*,*,#44076,.T.);
#63167=ORIENTED_EDGE('',*,*,#44077,.F.);
#63168=ORIENTED_EDGE('',*,*,#43777,.F.);
#63169=ORIENTED_EDGE('',*,*,#44078,.T.);
#63170=ORIENTED_EDGE('',*,*,#44079,.T.);
#63171=ORIENTED_EDGE('',*,*,#43591,.T.);
#63172=ORIENTED_EDGE('',*,*,#43780,.T.);
#63173=ORIENTED_EDGE('',*,*,#44080,.F.);
#63174=ORIENTED_EDGE('',*,*,#44081,.T.);
#63175=ORIENTED_EDGE('',*,*,#44082,.T.);
#63176=ORIENTED_EDGE('',*,*,#44083,.T.);
#63177=ORIENTED_EDGE('',*,*,#44078,.F.);
#63178=ORIENTED_EDGE('',*,*,#43776,.T.);
#63179=ORIENTED_EDGE('',*,*,#44084,.F.);
#63180=ORIENTED_EDGE('',*,*,#44085,.T.);
#63181=ORIENTED_EDGE('',*,*,#44082,.F.);
#63182=ORIENTED_EDGE('',*,*,#44086,.T.);
#63183=ORIENTED_EDGE('',*,*,#44087,.T.);
#63184=ORIENTED_EDGE('',*,*,#44088,.T.);
#63185=ORIENTED_EDGE('',*,*,#44089,.T.);
#63186=ORIENTED_EDGE('',*,*,#44001,.F.);
#63187=ORIENTED_EDGE('',*,*,#44090,.T.);
#63188=ORIENTED_EDGE('',*,*,#44091,.F.);
#63189=ORIENTED_EDGE('',*,*,#44092,.T.);
#63190=ORIENTED_EDGE('',*,*,#44087,.F.);
#63191=ORIENTED_EDGE('',*,*,#44093,.T.);
#63192=ORIENTED_EDGE('',*,*,#44094,.F.);
#63193=ORIENTED_EDGE('',*,*,#44095,.T.);
#63194=ORIENTED_EDGE('',*,*,#44096,.T.);
#63195=ORIENTED_EDGE('',*,*,#44097,.T.);
#63196=ORIENTED_EDGE('',*,*,#44098,.T.);
#63197=ORIENTED_EDGE('',*,*,#44099,.T.);
#63198=ORIENTED_EDGE('',*,*,#44100,.T.);
#63199=ORIENTED_EDGE('',*,*,#44101,.F.);
#63200=ORIENTED_EDGE('',*,*,#44102,.T.);
#63201=ORIENTED_EDGE('',*,*,#44103,.F.);
#63202=ORIENTED_EDGE('',*,*,#44104,.T.);
#63203=ORIENTED_EDGE('',*,*,#44105,.T.);
#63204=ORIENTED_EDGE('',*,*,#44106,.T.);
#63205=ORIENTED_EDGE('',*,*,#44107,.T.);
#63206=ORIENTED_EDGE('',*,*,#44108,.T.);
#63207=ORIENTED_EDGE('',*,*,#44109,.T.);
#63208=ORIENTED_EDGE('',*,*,#44110,.T.);
#63209=ORIENTED_EDGE('',*,*,#44111,.T.);
#63210=ORIENTED_EDGE('',*,*,#44112,.T.);
#63211=ORIENTED_EDGE('',*,*,#44113,.T.);
#63212=ORIENTED_EDGE('',*,*,#44114,.T.);
#63213=ORIENTED_EDGE('',*,*,#44115,.T.);
#63214=ORIENTED_EDGE('',*,*,#44116,.T.);
#63215=ORIENTED_EDGE('',*,*,#44117,.F.);
#63216=ORIENTED_EDGE('',*,*,#44118,.T.);
#63217=ORIENTED_EDGE('',*,*,#44119,.F.);
#63218=ORIENTED_EDGE('',*,*,#44120,.T.);
#63219=ORIENTED_EDGE('',*,*,#44121,.T.);
#63220=ORIENTED_EDGE('',*,*,#44122,.T.);
#63221=ORIENTED_EDGE('',*,*,#44123,.F.);
#63222=ORIENTED_EDGE('',*,*,#44124,.F.);
#63223=ORIENTED_EDGE('',*,*,#44125,.T.);
#63224=ORIENTED_EDGE('',*,*,#44006,.F.);
#63225=ORIENTED_EDGE('',*,*,#44126,.T.);
#63226=ORIENTED_EDGE('',*,*,#44127,.F.);
#63227=ORIENTED_EDGE('',*,*,#44128,.F.);
#63228=ORIENTED_EDGE('',*,*,#44129,.F.);
#63229=ORIENTED_EDGE('',*,*,#44130,.T.);
#63230=ORIENTED_EDGE('',*,*,#44131,.T.);
#63231=ORIENTED_EDGE('',*,*,#44125,.F.);
#63232=ORIENTED_EDGE('',*,*,#44132,.T.);
#63233=ORIENTED_EDGE('',*,*,#44133,.T.);
#63234=ORIENTED_EDGE('',*,*,#44134,.T.);
#63235=ORIENTED_EDGE('',*,*,#44132,.F.);
#63236=ORIENTED_EDGE('',*,*,#44135,.T.);
#63237=ORIENTED_EDGE('',*,*,#44136,.T.);
#63238=ORIENTED_EDGE('',*,*,#44137,.T.);
#63239=ORIENTED_EDGE('',*,*,#44138,.T.);
#63240=ORIENTED_EDGE('',*,*,#44139,.T.);
#63241=ORIENTED_EDGE('',*,*,#44140,.F.);
#63242=ORIENTED_EDGE('',*,*,#44141,.F.);
#63243=ORIENTED_EDGE('',*,*,#44142,.F.);
#63244=ORIENTED_EDGE('',*,*,#43783,.F.);
#63245=ORIENTED_EDGE('',*,*,#44143,.T.);
#63246=ORIENTED_EDGE('',*,*,#44144,.T.);
#63247=ORIENTED_EDGE('',*,*,#43788,.F.);
#63248=ORIENTED_EDGE('',*,*,#43786,.F.);
#63249=ORIENTED_EDGE('',*,*,#43237,.T.);
#63250=ORIENTED_EDGE('',*,*,#44145,.F.);
#63251=ORIENTED_EDGE('',*,*,#44146,.T.);
#63252=ORIENTED_EDGE('',*,*,#44147,.T.);
#63253=ORIENTED_EDGE('',*,*,#43351,.T.);
#63254=ORIENTED_EDGE('',*,*,#43596,.T.);
#63255=ORIENTED_EDGE('',*,*,#43789,.F.);
#63256=ORIENTED_EDGE('',*,*,#44148,.T.);
#63257=ORIENTED_EDGE('',*,*,#44149,.T.);
#63258=ORIENTED_EDGE('',*,*,#43347,.T.);
#63259=ORIENTED_EDGE('',*,*,#43790,.F.);
#63260=ORIENTED_EDGE('',*,*,#43352,.T.);
#63261=ORIENTED_EDGE('',*,*,#44150,.T.);
#63262=ORIENTED_EDGE('',*,*,#43348,.T.);
#63263=ORIENTED_EDGE('',*,*,#44151,.T.);
#63264=ORIENTED_EDGE('',*,*,#44152,.T.);
#63265=ORIENTED_EDGE('',*,*,#43794,.F.);
#63266=ORIENTED_EDGE('',*,*,#43597,.T.);
#63267=ORIENTED_EDGE('',*,*,#44153,.T.);
#63268=ORIENTED_EDGE('',*,*,#44154,.T.);
#63269=ORIENTED_EDGE('',*,*,#43275,.T.);
#63270=ORIENTED_EDGE('',*,*,#43274,.T.);
#63271=ORIENTED_EDGE('',*,*,#43273,.T.);
#63272=ORIENTED_EDGE('',*,*,#43600,.T.);
#63273=ORIENTED_EDGE('',*,*,#43599,.T.);
#63274=ORIENTED_EDGE('',*,*,#43793,.F.);
#63275=ORIENTED_EDGE('',*,*,#44155,.F.);
#63276=ORIENTED_EDGE('',*,*,#44156,.T.);
#63277=ORIENTED_EDGE('',*,*,#44157,.T.);
#63278=ORIENTED_EDGE('',*,*,#43795,.F.);
#63279=ORIENTED_EDGE('',*,*,#43797,.F.);
#63280=ORIENTED_EDGE('',*,*,#44158,.T.);
#63281=ORIENTED_EDGE('',*,*,#43796,.F.);
#63282=ORIENTED_EDGE('',*,*,#43276,.T.);
#63283=ORIENTED_EDGE('',*,*,#44154,.F.);
#63284=ORIENTED_EDGE('',*,*,#44159,.T.);
#63285=ORIENTED_EDGE('',*,*,#44160,.T.);
#63286=ORIENTED_EDGE('',*,*,#43808,.F.);
#63287=ORIENTED_EDGE('',*,*,#43890,.F.);
#63288=ORIENTED_EDGE('',*,*,#44161,.T.);
#63289=ORIENTED_EDGE('',*,*,#44162,.T.);
#63290=ORIENTED_EDGE('',*,*,#43811,.F.);
#63291=ORIENTED_EDGE('',*,*,#43809,.F.);
#63292=ORIENTED_EDGE('',*,*,#44160,.F.);
#63293=ORIENTED_EDGE('',*,*,#44163,.T.);
#63294=ORIENTED_EDGE('',*,*,#44164,.F.);
#63295=ORIENTED_EDGE('',*,*,#44165,.F.);
#63296=ORIENTED_EDGE('',*,*,#44166,.F.);
#63297=ORIENTED_EDGE('',*,*,#44167,.F.);
#63298=ORIENTED_EDGE('',*,*,#44168,.T.);
#63299=ORIENTED_EDGE('',*,*,#43805,.F.);
#63300=ORIENTED_EDGE('',*,*,#44169,.T.);
#63301=ORIENTED_EDGE('',*,*,#43268,.T.);
#63302=ORIENTED_EDGE('',*,*,#43803,.F.);
#63303=ORIENTED_EDGE('',*,*,#43813,.F.);
#63304=ORIENTED_EDGE('',*,*,#44170,.T.);
#63305=ORIENTED_EDGE('',*,*,#44171,.T.);
#63306=ORIENTED_EDGE('',*,*,#44172,.T.);
#63307=ORIENTED_EDGE('',*,*,#44173,.F.);
#63308=ORIENTED_EDGE('',*,*,#44174,.T.);
#63309=ORIENTED_EDGE('',*,*,#44175,.T.);
#63310=ORIENTED_EDGE('',*,*,#44176,.T.);
#63311=ORIENTED_EDGE('',*,*,#44177,.T.);
#63312=ORIENTED_EDGE('',*,*,#44178,.T.);
#63313=ORIENTED_EDGE('',*,*,#44179,.T.);
#63314=ORIENTED_EDGE('',*,*,#43819,.F.);
#63315=ORIENTED_EDGE('',*,*,#43815,.F.);
#63316=ORIENTED_EDGE('',*,*,#44177,.F.);
#63317=ORIENTED_EDGE('',*,*,#44176,.F.);
#63318=ORIENTED_EDGE('',*,*,#44180,.T.);
#63319=ORIENTED_EDGE('',*,*,#43823,.F.);
#63320=ORIENTED_EDGE('',*,*,#43822,.F.);
#63321=ORIENTED_EDGE('',*,*,#43821,.F.);
#63322=ORIENTED_EDGE('',*,*,#43818,.F.);
#63323=ORIENTED_EDGE('',*,*,#43820,.F.);
#63324=ORIENTED_EDGE('',*,*,#44181,.T.);
#63325=ORIENTED_EDGE('',*,*,#44182,.F.);
#63326=ORIENTED_EDGE('',*,*,#43824,.F.);
#63327=ORIENTED_EDGE('',*,*,#44183,.T.);
#63328=ORIENTED_EDGE('',*,*,#44184,.T.);
#63329=ORIENTED_EDGE('',*,*,#44185,.T.);
#63330=ORIENTED_EDGE('',*,*,#44186,.T.);
#63331=ORIENTED_EDGE('',*,*,#43826,.F.);
#63332=ORIENTED_EDGE('',*,*,#44187,.T.);
#63333=ORIENTED_EDGE('',*,*,#43621,.T.);
#63334=ORIENTED_EDGE('',*,*,#44186,.F.);
#63335=ORIENTED_EDGE('',*,*,#44185,.F.);
#63336=ORIENTED_EDGE('',*,*,#44188,.T.);
#63337=ORIENTED_EDGE('',*,*,#43830,.F.);
#63338=ORIENTED_EDGE('',*,*,#43885,.F.);
#63339=ORIENTED_EDGE('',*,*,#44189,.T.);
#63340=ORIENTED_EDGE('',*,*,#44190,.T.);
#63341=ORIENTED_EDGE('',*,*,#43833,.F.);
#63342=ORIENTED_EDGE('',*,*,#43831,.F.);
#63343=ORIENTED_EDGE('',*,*,#44188,.F.);
#63344=ORIENTED_EDGE('',*,*,#44191,.T.);
#63345=ORIENTED_EDGE('',*,*,#44192,.F.);
#63346=ORIENTED_EDGE('',*,*,#44193,.F.);
#63347=ORIENTED_EDGE('',*,*,#44194,.F.);
#63348=ORIENTED_EDGE('',*,*,#43633,.T.);
#63349=ORIENTED_EDGE('',*,*,#43829,.F.);
#63350=ORIENTED_EDGE('',*,*,#43460,.T.);
#63351=ORIENTED_EDGE('',*,*,#43297,.T.);
#63352=ORIENTED_EDGE('',*,*,#43828,.F.);
#63353=ORIENTED_EDGE('',*,*,#43835,.F.);
#63354=ORIENTED_EDGE('',*,*,#43459,.T.);
#63355=ORIENTED_EDGE('',*,*,#43838,.F.);
#63356=ORIENTED_EDGE('',*,*,#43622,.T.);
#63357=ORIENTED_EDGE('',*,*,#44195,.T.);
#63358=ORIENTED_EDGE('',*,*,#44196,.T.);
#63359=ORIENTED_EDGE('',*,*,#44197,.T.);
#63360=ORIENTED_EDGE('',*,*,#44198,.F.);
#63361=ORIENTED_EDGE('',*,*,#44199,.T.);
#63362=ORIENTED_EDGE('',*,*,#44200,.T.);
#63363=ORIENTED_EDGE('',*,*,#43839,.F.);
#63364=ORIENTED_EDGE('',*,*,#44201,.F.);
#63365=ORIENTED_EDGE('',*,*,#44202,.F.);
#63366=ORIENTED_EDGE('',*,*,#43836,.F.);
#63367=ORIENTED_EDGE('',*,*,#43299,.T.);
#63368=ORIENTED_EDGE('',*,*,#44203,.T.);
#63369=ORIENTED_EDGE('',*,*,#44204,.T.);
#63370=ORIENTED_EDGE('',*,*,#43634,.T.);
#63371=ORIENTED_EDGE('',*,*,#44205,.T.);
#63372=ORIENTED_EDGE('',*,*,#44206,.T.);
#63373=ORIENTED_EDGE('',*,*,#44207,.T.);
#63374=ORIENTED_EDGE('',*,*,#44208,.T.);
#63375=ORIENTED_EDGE('',*,*,#43846,.F.);
#63376=ORIENTED_EDGE('',*,*,#43843,.F.);
#63377=ORIENTED_EDGE('',*,*,#44204,.F.);
#63378=ORIENTED_EDGE('',*,*,#44203,.F.);
#63379=ORIENTED_EDGE('',*,*,#44209,.F.);
#63380=ORIENTED_EDGE('',*,*,#44210,.T.);
#63381=ORIENTED_EDGE('',*,*,#43850,.F.);
#63382=ORIENTED_EDGE('',*,*,#43849,.F.);
#63383=ORIENTED_EDGE('',*,*,#43848,.F.);
#63384=ORIENTED_EDGE('',*,*,#43845,.F.);
#63385=ORIENTED_EDGE('',*,*,#43847,.F.);
#63386=ORIENTED_EDGE('',*,*,#44211,.T.);
#63387=ORIENTED_EDGE('',*,*,#43853,.F.);
#63388=ORIENTED_EDGE('',*,*,#43851,.F.);
#63389=ORIENTED_EDGE('',*,*,#44212,.T.);
#63390=ORIENTED_EDGE('',*,*,#44213,.T.);
#63391=ORIENTED_EDGE('',*,*,#44214,.T.);
#63392=ORIENTED_EDGE('',*,*,#44215,.T.);
#63393=ORIENTED_EDGE('',*,*,#44214,.F.);
#63394=ORIENTED_EDGE('',*,*,#44216,.T.);
#63395=ORIENTED_EDGE('',*,*,#44217,.T.);
#63396=ORIENTED_EDGE('',*,*,#44215,.F.);
#63397=ORIENTED_EDGE('',*,*,#44218,.T.);
#63398=ORIENTED_EDGE('',*,*,#43861,.F.);
#63399=ORIENTED_EDGE('',*,*,#43884,.F.);
#63400=ORIENTED_EDGE('',*,*,#44219,.T.);
#63401=ORIENTED_EDGE('',*,*,#44220,.T.);
#63402=ORIENTED_EDGE('',*,*,#43864,.F.);
#63403=ORIENTED_EDGE('',*,*,#43862,.F.);
#63404=ORIENTED_EDGE('',*,*,#44218,.F.);
#63405=ORIENTED_EDGE('',*,*,#44221,.T.);
#63406=ORIENTED_EDGE('',*,*,#44222,.F.);
#63407=ORIENTED_EDGE('',*,*,#44223,.F.);
#63408=ORIENTED_EDGE('',*,*,#44224,.F.);
#63409=ORIENTED_EDGE('',*,*,#44225,.F.);
#63410=ORIENTED_EDGE('',*,*,#44226,.F.);
#63411=ORIENTED_EDGE('',*,*,#43858,.F.);
#63412=ORIENTED_EDGE('',*,*,#43488,.T.);
#63413=ORIENTED_EDGE('',*,*,#43315,.T.);
#63414=ORIENTED_EDGE('',*,*,#43857,.F.);
#63415=ORIENTED_EDGE('',*,*,#43866,.F.);
#63416=ORIENTED_EDGE('',*,*,#43487,.T.);
#63417=ORIENTED_EDGE('',*,*,#43875,.F.);
#63418=ORIENTED_EDGE('',*,*,#44227,.T.);
#63419=ORIENTED_EDGE('',*,*,#44228,.T.);
#63420=ORIENTED_EDGE('',*,*,#44229,.T.);
#63421=ORIENTED_EDGE('',*,*,#44230,.T.);
#63422=ORIENTED_EDGE('',*,*,#44231,.F.);
#63423=ORIENTED_EDGE('',*,*,#44232,.T.);
#63424=ORIENTED_EDGE('',*,*,#44233,.T.);
#63425=ORIENTED_EDGE('',*,*,#43876,.F.);
#63426=ORIENTED_EDGE('',*,*,#43871,.F.);
#63427=ORIENTED_EDGE('',*,*,#43869,.F.);
#63428=ORIENTED_EDGE('',*,*,#43867,.F.);
#63429=ORIENTED_EDGE('',*,*,#43317,.T.);
#63430=ORIENTED_EDGE('',*,*,#44234,.T.);
#63431=ORIENTED_EDGE('',*,*,#44235,.T.);
#63432=ORIENTED_EDGE('',*,*,#44236,.T.);
#63433=ORIENTED_EDGE('',*,*,#44237,.F.);
#63434=ORIENTED_EDGE('',*,*,#44238,.F.);
#63435=ORIENTED_EDGE('',*,*,#44239,.F.);
#63436=ORIENTED_EDGE('',*,*,#44240,.T.);
#63437=ORIENTED_EDGE('',*,*,#43661,.T.);
#63438=ORIENTED_EDGE('',*,*,#43492,.T.);
#63439=ORIENTED_EDGE('',*,*,#43638,.T.);
#63440=ORIENTED_EDGE('',*,*,#44241,.T.);
#63441=ORIENTED_EDGE('',*,*,#44242,.T.);
#63442=ORIENTED_EDGE('',*,*,#44243,.T.);
#63443=ORIENTED_EDGE('',*,*,#43881,.F.);
#63444=ORIENTED_EDGE('',*,*,#43880,.F.);
#63445=ORIENTED_EDGE('',*,*,#44244,.F.);
#63446=ORIENTED_EDGE('',*,*,#44245,.F.);
#63447=ORIENTED_EDGE('',*,*,#44246,.T.);
#63448=ORIENTED_EDGE('',*,*,#44189,.F.);
#63449=ORIENTED_EDGE('',*,*,#43887,.F.);
#63450=ORIENTED_EDGE('',*,*,#44247,.F.);
#63451=ORIENTED_EDGE('',*,*,#44248,.T.);
#63452=ORIENTED_EDGE('',*,*,#44219,.F.);
#63453=ORIENTED_EDGE('',*,*,#43883,.F.);
#63454=ORIENTED_EDGE('',*,*,#44249,.T.);
#63455=ORIENTED_EDGE('',*,*,#44250,.T.);
#63456=ORIENTED_EDGE('',*,*,#44251,.T.);
#63457=ORIENTED_EDGE('',*,*,#44252,.T.);
#63458=ORIENTED_EDGE('',*,*,#43899,.F.);
#63459=ORIENTED_EDGE('',*,*,#44253,.F.);
#63460=ORIENTED_EDGE('',*,*,#43799,.T.);
#63461=ORIENTED_EDGE('',*,*,#44254,.F.);
#63462=ORIENTED_EDGE('',*,*,#44172,.F.);
#63463=ORIENTED_EDGE('',*,*,#44255,.T.);
#63464=ORIENTED_EDGE('',*,*,#44161,.F.);
#63465=ORIENTED_EDGE('',*,*,#43889,.F.);
#63466=ORIENTED_EDGE('',*,*,#44256,.F.);
#63467=ORIENTED_EDGE('',*,*,#44257,.T.);
#63468=ORIENTED_EDGE('',*,*,#44251,.F.);
#63469=ORIENTED_EDGE('',*,*,#44258,.T.);
#63470=ORIENTED_EDGE('',*,*,#43522,.T.);
#63471=ORIENTED_EDGE('',*,*,#43894,.F.);
#63472=ORIENTED_EDGE('',*,*,#43878,.T.);
#63473=ORIENTED_EDGE('',*,*,#44259,.T.);
#63474=ORIENTED_EDGE('',*,*,#44260,.T.);
#63475=ORIENTED_EDGE('',*,*,#44261,.T.);
#63476=ORIENTED_EDGE('',*,*,#44262,.F.);
#63477=ORIENTED_EDGE('',*,*,#44263,.T.);
#63478=ORIENTED_EDGE('',*,*,#44264,.T.);
#63479=ORIENTED_EDGE('',*,*,#43895,.F.);
#63480=ORIENTED_EDGE('',*,*,#44265,.F.);
#63481=ORIENTED_EDGE('',*,*,#44266,.F.);
#63482=ORIENTED_EDGE('',*,*,#43891,.F.);
#63483=ORIENTED_EDGE('',*,*,#43401,.T.);
#63484=ORIENTED_EDGE('',*,*,#43896,.F.);
#63485=ORIENTED_EDGE('',*,*,#44264,.F.);
#63486=ORIENTED_EDGE('',*,*,#44267,.T.);
#63487=ORIENTED_EDGE('',*,*,#44249,.F.);
#63488=ORIENTED_EDGE('',*,*,#43882,.T.);
#63489=ORIENTED_EDGE('',*,*,#44268,.T.);
#63490=ORIENTED_EDGE('',*,*,#44269,.T.);
#63491=ORIENTED_EDGE('',*,*,#43536,.T.);
#63492=ORIENTED_EDGE('',*,*,#43900,.F.);
#63493=ORIENTED_EDGE('',*,*,#44252,.F.);
#63494=ORIENTED_EDGE('',*,*,#44257,.F.);
#63495=ORIENTED_EDGE('',*,*,#44270,.T.);
#63496=ORIENTED_EDGE('',*,*,#44271,.T.);
#63497=ORIENTED_EDGE('',*,*,#44272,.T.);
#63498=ORIENTED_EDGE('',*,*,#44273,.T.);
#63499=ORIENTED_EDGE('',*,*,#44274,.T.);
#63500=ORIENTED_EDGE('',*,*,#43901,.F.);
#63501=ORIENTED_EDGE('',*,*,#44269,.F.);
#63502=ORIENTED_EDGE('',*,*,#44275,.T.);
#63503=ORIENTED_EDGE('',*,*,#43391,.T.);
#63504=ORIENTED_EDGE('',*,*,#43903,.F.);
#63505=ORIENTED_EDGE('',*,*,#44274,.F.);
#63506=ORIENTED_EDGE('',*,*,#43395,.T.);
#63507=ORIENTED_EDGE('',*,*,#43394,.T.);
#63508=ORIENTED_EDGE('',*,*,#43393,.T.);
#63509=ORIENTED_EDGE('',*,*,#44276,.T.);
#63510=ORIENTED_EDGE('',*,*,#44277,.T.);
#63511=ORIENTED_EDGE('',*,*,#44278,.T.);
#63512=ORIENTED_EDGE('',*,*,#43905,.F.);
#63513=ORIENTED_EDGE('',*,*,#43681,.T.);
#63514=ORIENTED_EDGE('',*,*,#43388,.T.);
#63515=ORIENTED_EDGE('',*,*,#43549,.T.);
#63516=ORIENTED_EDGE('',*,*,#43683,.T.);
#63517=ORIENTED_EDGE('',*,*,#43908,.F.);
#63518=ORIENTED_EDGE('',*,*,#43910,.F.);
#63519=ORIENTED_EDGE('',*,*,#44279,.T.);
#63520=ORIENTED_EDGE('',*,*,#44280,.T.);
#63521=ORIENTED_EDGE('',*,*,#44281,.T.);
#63522=ORIENTED_EDGE('',*,*,#44282,.T.);
#63523=ORIENTED_EDGE('',*,*,#43912,.F.);
#63524=ORIENTED_EDGE('',*,*,#43916,.F.);
#63525=ORIENTED_EDGE('',*,*,#43688,.T.);
#63526=ORIENTED_EDGE('',*,*,#44283,.T.);
#63527=ORIENTED_EDGE('',*,*,#43368,.T.);
#63528=ORIENTED_EDGE('',*,*,#43904,.F.);
#63529=ORIENTED_EDGE('',*,*,#43906,.F.);
#63530=ORIENTED_EDGE('',*,*,#44278,.F.);
#63531=ORIENTED_EDGE('',*,*,#44284,.T.);
#63532=ORIENTED_EDGE('',*,*,#44285,.T.);
#63533=ORIENTED_EDGE('',*,*,#44279,.F.);
#63534=ORIENTED_EDGE('',*,*,#43909,.F.);
#63535=ORIENTED_EDGE('',*,*,#44286,.T.);
#63536=ORIENTED_EDGE('',*,*,#44287,.T.);
#63537=ORIENTED_EDGE('',*,*,#43914,.F.);
#63538=ORIENTED_EDGE('',*,*,#43913,.F.);
#63539=ORIENTED_EDGE('',*,*,#44282,.F.);
#63540=ORIENTED_EDGE('',*,*,#44288,.T.);
#63541=ORIENTED_EDGE('',*,*,#44289,.T.);
#63542=ORIENTED_EDGE('',*,*,#44290,.T.);
#63543=ORIENTED_EDGE('',*,*,#43252,.T.);
#63544=ORIENTED_EDGE('',*,*,#43251,.T.);
#63545=ORIENTED_EDGE('',*,*,#43250,.T.);
#63546=ORIENTED_EDGE('',*,*,#43685,.T.);
#63547=ORIENTED_EDGE('',*,*,#43915,.F.);
#63548=ORIENTED_EDGE('',*,*,#44287,.F.);
#63549=ORIENTED_EDGE('',*,*,#44291,.F.);
#63550=ORIENTED_EDGE('',*,*,#44292,.T.);
#63551=ORIENTED_EDGE('',*,*,#44293,.T.);
#63552=ORIENTED_EDGE('',*,*,#43919,.F.);
#63553=ORIENTED_EDGE('',*,*,#42988,.T.);
#63554=ORIENTED_EDGE('',*,*,#43921,.F.);
#63555=ORIENTED_EDGE('',*,*,#44293,.F.);
#63556=ORIENTED_EDGE('',*,*,#44294,.T.);
#63557=ORIENTED_EDGE('',*,*,#42992,.T.);
#63558=ORIENTED_EDGE('',*,*,#42991,.T.);
#63559=ORIENTED_EDGE('',*,*,#42990,.T.);
#63560=ORIENTED_EDGE('',*,*,#44295,.T.);
#63561=ORIENTED_EDGE('',*,*,#44296,.T.);
#63562=ORIENTED_EDGE('',*,*,#44297,.T.);
#63563=ORIENTED_EDGE('',*,*,#44298,.T.);
#63564=ORIENTED_EDGE('',*,*,#42970,.T.);
#63565=ORIENTED_EDGE('',*,*,#44299,.T.);
#63566=ORIENTED_EDGE('',*,*,#44300,.T.);
#63567=ORIENTED_EDGE('',*,*,#43926,.F.);
#63568=ORIENTED_EDGE('',*,*,#43928,.F.);
#63569=ORIENTED_EDGE('',*,*,#44300,.F.);
#63570=ORIENTED_EDGE('',*,*,#44301,.T.);
#63571=ORIENTED_EDGE('',*,*,#44302,.T.);
#63572=ORIENTED_EDGE('',*,*,#43933,.F.);
#63573=ORIENTED_EDGE('',*,*,#44303,.T.);
#63574=ORIENTED_EDGE('',*,*,#43943,.F.);
#63575=ORIENTED_EDGE('',*,*,#44304,.T.);
#63576=ORIENTED_EDGE('',*,*,#44305,.F.);
#63577=ORIENTED_EDGE('',*,*,#44306,.T.);
#63578=ORIENTED_EDGE('',*,*,#44121,.F.);
#63579=ORIENTED_EDGE('',*,*,#44307,.T.);
#63580=ORIENTED_EDGE('',*,*,#43709,.T.);
#63581=ORIENTED_EDGE('',*,*,#44308,.T.);
#63582=ORIENTED_EDGE('',*,*,#44309,.T.);
#63583=ORIENTED_EDGE('',*,*,#43932,.F.);
#63584=ORIENTED_EDGE('',*,*,#43935,.F.);
#63585=ORIENTED_EDGE('',*,*,#44310,.T.);
#63586=ORIENTED_EDGE('',*,*,#43946,.F.);
#63587=ORIENTED_EDGE('',*,*,#44311,.T.);
#63588=ORIENTED_EDGE('',*,*,#44312,.T.);
#63589=ORIENTED_EDGE('',*,*,#44313,.T.);
#63590=ORIENTED_EDGE('',*,*,#43715,.T.);
#63591=ORIENTED_EDGE('',*,*,#43936,.F.);
#63592=ORIENTED_EDGE('',*,*,#43940,.F.);
#63593=ORIENTED_EDGE('',*,*,#44314,.T.);
#63594=ORIENTED_EDGE('',*,*,#43950,.F.);
#63595=ORIENTED_EDGE('',*,*,#44315,.T.);
#63596=ORIENTED_EDGE('',*,*,#43938,.F.);
#63597=ORIENTED_EDGE('',*,*,#44304,.F.);
#63598=ORIENTED_EDGE('',*,*,#44316,.T.);
#63599=ORIENTED_EDGE('',*,*,#44310,.F.);
#63600=ORIENTED_EDGE('',*,*,#43944,.F.);
#63601=ORIENTED_EDGE('',*,*,#44317,.T.);
#63602=ORIENTED_EDGE('',*,*,#44318,.F.);
#63603=ORIENTED_EDGE('',*,*,#44319,.T.);
#63604=ORIENTED_EDGE('',*,*,#44316,.F.);
#63605=ORIENTED_EDGE('',*,*,#43942,.F.);
#63606=ORIENTED_EDGE('',*,*,#44320,.T.);
#63607=ORIENTED_EDGE('',*,*,#43947,.F.);
#63608=ORIENTED_EDGE('',*,*,#44321,.T.);
#63609=ORIENTED_EDGE('',*,*,#44322,.F.);
#63610=ORIENTED_EDGE('',*,*,#44323,.T.);
#63611=ORIENTED_EDGE('',*,*,#43945,.F.);
#63612=ORIENTED_EDGE('',*,*,#44324,.T.);
#63613=ORIENTED_EDGE('',*,*,#44325,.T.);
#63614=ORIENTED_EDGE('',*,*,#44326,.T.);
#63615=ORIENTED_EDGE('',*,*,#43948,.F.);
#63616=ORIENTED_EDGE('',*,*,#43954,.F.);
#63617=ORIENTED_EDGE('',*,*,#44327,.T.);
#63618=ORIENTED_EDGE('',*,*,#43993,.F.);
#63619=ORIENTED_EDGE('',*,*,#44328,.T.);
#63620=ORIENTED_EDGE('',*,*,#43988,.F.);
#63621=ORIENTED_EDGE('',*,*,#44329,.T.);
#63622=ORIENTED_EDGE('',*,*,#44330,.T.);
#63623=ORIENTED_EDGE('',*,*,#44331,.F.);
#63624=ORIENTED_EDGE('',*,*,#44332,.T.);
#63625=ORIENTED_EDGE('',*,*,#44333,.T.);
#63626=ORIENTED_EDGE('',*,*,#43987,.F.);
#63627=ORIENTED_EDGE('',*,*,#44334,.T.);
#63628=ORIENTED_EDGE('',*,*,#44333,.F.);
#63629=ORIENTED_EDGE('',*,*,#44335,.T.);
#63630=ORIENTED_EDGE('',*,*,#44336,.T.);
#63631=ORIENTED_EDGE('',*,*,#43953,.F.);
#63632=ORIENTED_EDGE('',*,*,#44337,.T.);
#63633=ORIENTED_EDGE('',*,*,#44338,.T.);
#63634=ORIENTED_EDGE('',*,*,#44339,.T.);
#63635=ORIENTED_EDGE('',*,*,#44306,.F.);
#63636=ORIENTED_EDGE('',*,*,#44340,.T.);
#63637=ORIENTED_EDGE('',*,*,#44341,.T.);
#63638=ORIENTED_EDGE('',*,*,#44342,.T.);
#63639=ORIENTED_EDGE('',*,*,#44338,.F.);
#63640=ORIENTED_EDGE('',*,*,#44343,.T.);
#63641=ORIENTED_EDGE('',*,*,#43981,.F.);
#63642=ORIENTED_EDGE('',*,*,#44344,.T.);
#63643=ORIENTED_EDGE('',*,*,#44341,.F.);
#63644=ORIENTED_EDGE('',*,*,#43959,.F.);
#63645=ORIENTED_EDGE('',*,*,#44345,.T.);
#63646=ORIENTED_EDGE('',*,*,#43957,.F.);
#63647=ORIENTED_EDGE('',*,*,#43964,.F.);
#63648=ORIENTED_EDGE('',*,*,#44346,.F.);
#63649=ORIENTED_EDGE('',*,*,#44347,.T.);
#63650=ORIENTED_EDGE('',*,*,#43961,.F.);
#63651=ORIENTED_EDGE('',*,*,#43963,.F.);
#63652=ORIENTED_EDGE('',*,*,#43966,.F.);
#63653=ORIENTED_EDGE('',*,*,#44348,.T.);
#63654=ORIENTED_EDGE('',*,*,#43971,.F.);
#63655=ORIENTED_EDGE('',*,*,#43974,.F.);
#63656=ORIENTED_EDGE('',*,*,#43977,.F.);
#63657=ORIENTED_EDGE('',*,*,#43975,.F.);
#63658=ORIENTED_EDGE('',*,*,#43969,.F.);
#63659=ORIENTED_EDGE('',*,*,#44349,.T.);
#63660=ORIENTED_EDGE('',*,*,#44350,.T.);
#63661=ORIENTED_EDGE('',*,*,#44351,.T.);
#63662=ORIENTED_EDGE('',*,*,#44352,.T.);
#63663=ORIENTED_EDGE('',*,*,#43979,.F.);
#63664=ORIENTED_EDGE('',*,*,#44353,.F.);
#63665=ORIENTED_EDGE('',*,*,#44354,.T.);
#63666=ORIENTED_EDGE('',*,*,#44138,.F.);
#63667=ORIENTED_EDGE('',*,*,#44355,.T.);
#63668=ORIENTED_EDGE('',*,*,#43983,.F.);
#63669=ORIENTED_EDGE('',*,*,#44356,.T.);
#63670=ORIENTED_EDGE('',*,*,#43995,.F.);
#63671=ORIENTED_EDGE('',*,*,#44357,.T.);
#63672=ORIENTED_EDGE('',*,*,#44358,.T.);
#63673=ORIENTED_EDGE('',*,*,#44359,.T.);
#63674=ORIENTED_EDGE('',*,*,#44329,.F.);
#63675=ORIENTED_EDGE('',*,*,#43984,.F.);
#63676=ORIENTED_EDGE('',*,*,#44360,.T.);
#63677=ORIENTED_EDGE('',*,*,#43999,.F.);
#63678=ORIENTED_EDGE('',*,*,#44361,.T.);
#63679=ORIENTED_EDGE('',*,*,#43985,.F.);
#63680=ORIENTED_EDGE('',*,*,#44328,.F.);
#63681=ORIENTED_EDGE('',*,*,#44362,.T.);
#63682=ORIENTED_EDGE('',*,*,#44356,.F.);
#63683=ORIENTED_EDGE('',*,*,#43990,.F.);
#63684=ORIENTED_EDGE('',*,*,#43991,.F.);
#63685=ORIENTED_EDGE('',*,*,#44363,.T.);
#63686=ORIENTED_EDGE('',*,*,#44364,.F.);
#63687=ORIENTED_EDGE('',*,*,#44365,.T.);
#63688=ORIENTED_EDGE('',*,*,#43996,.F.);
#63689=ORIENTED_EDGE('',*,*,#44362,.F.);
#63690=ORIENTED_EDGE('',*,*,#43992,.F.);
#63691=ORIENTED_EDGE('',*,*,#44366,.T.);
#63692=ORIENTED_EDGE('',*,*,#44367,.T.);
#63693=ORIENTED_EDGE('',*,*,#44368,.T.);
#63694=ORIENTED_EDGE('',*,*,#43997,.F.);
#63695=ORIENTED_EDGE('',*,*,#44369,.T.);
#63696=ORIENTED_EDGE('',*,*,#44003,.F.);
#63697=ORIENTED_EDGE('',*,*,#44370,.T.);
#63698=ORIENTED_EDGE('',*,*,#44099,.F.);
#63699=ORIENTED_EDGE('',*,*,#44371,.T.);
#63700=ORIENTED_EDGE('',*,*,#44092,.F.);
#63701=ORIENTED_EDGE('',*,*,#44372,.F.);
#63702=ORIENTED_EDGE('',*,*,#44373,.T.);
#63703=ORIENTED_EDGE('',*,*,#44374,.T.);
#63704=ORIENTED_EDGE('',*,*,#44374,.F.);
#63705=ORIENTED_EDGE('',*,*,#44375,.T.);
#63706=ORIENTED_EDGE('',*,*,#44376,.T.);
#63707=ORIENTED_EDGE('',*,*,#44002,.F.);
#63708=ORIENTED_EDGE('',*,*,#44377,.T.);
#63709=ORIENTED_EDGE('',*,*,#44378,.T.);
#63710=ORIENTED_EDGE('',*,*,#44379,.T.);
#63711=ORIENTED_EDGE('',*,*,#44005,.F.);
#63712=ORIENTED_EDGE('',*,*,#44380,.T.);
#63713=ORIENTED_EDGE('',*,*,#44381,.T.);
#63714=ORIENTED_EDGE('',*,*,#44382,.T.);
#63715=ORIENTED_EDGE('',*,*,#44383,.F.);
#63716=ORIENTED_EDGE('',*,*,#44384,.T.);
#63717=ORIENTED_EDGE('',*,*,#44385,.T.);
#63718=ORIENTED_EDGE('',*,*,#44386,.T.);
#63719=ORIENTED_EDGE('',*,*,#44354,.F.);
#63720=ORIENTED_EDGE('',*,*,#44387,.T.);
#63721=ORIENTED_EDGE('',*,*,#44011,.F.);
#63722=ORIENTED_EDGE('',*,*,#44388,.T.);
#63723=ORIENTED_EDGE('',*,*,#44389,.F.);
#63724=ORIENTED_EDGE('',*,*,#44390,.T.);
#63725=ORIENTED_EDGE('',*,*,#44391,.T.);
#63726=ORIENTED_EDGE('',*,*,#44392,.T.);
#63727=ORIENTED_EDGE('',*,*,#44393,.T.);
#63728=ORIENTED_EDGE('',*,*,#44394,.T.);
#63729=ORIENTED_EDGE('',*,*,#44395,.F.);
#63730=ORIENTED_EDGE('',*,*,#44396,.T.);
#63731=ORIENTED_EDGE('',*,*,#44020,.F.);
#63732=ORIENTED_EDGE('',*,*,#44397,.T.);
#63733=ORIENTED_EDGE('',*,*,#44398,.T.);
#63734=ORIENTED_EDGE('',*,*,#44399,.T.);
#63735=ORIENTED_EDGE('',*,*,#44013,.F.);
#63736=ORIENTED_EDGE('',*,*,#44396,.F.);
#63737=ORIENTED_EDGE('',*,*,#44400,.T.);
#63738=ORIENTED_EDGE('',*,*,#44401,.T.);
#63739=ORIENTED_EDGE('',*,*,#44402,.T.);
#63740=ORIENTED_EDGE('',*,*,#43735,.T.);
#63741=ORIENTED_EDGE('',*,*,#44399,.F.);
#63742=ORIENTED_EDGE('',*,*,#44403,.T.);
#63743=ORIENTED_EDGE('',*,*,#44404,.T.);
#63744=ORIENTED_EDGE('',*,*,#44014,.F.);
#63745=ORIENTED_EDGE('',*,*,#44402,.F.);
#63746=ORIENTED_EDGE('',*,*,#44405,.T.);
#63747=ORIENTED_EDGE('',*,*,#44406,.T.);
#63748=ORIENTED_EDGE('',*,*,#44016,.F.);
#63749=ORIENTED_EDGE('',*,*,#44404,.F.);
#63750=ORIENTED_EDGE('',*,*,#44407,.T.);
#63751=ORIENTED_EDGE('',*,*,#44408,.T.);
#63752=ORIENTED_EDGE('',*,*,#43743,.T.);
#63753=ORIENTED_EDGE('',*,*,#44406,.F.);
#63754=ORIENTED_EDGE('',*,*,#44408,.F.);
#63755=ORIENTED_EDGE('',*,*,#44409,.T.);
#63756=ORIENTED_EDGE('',*,*,#44410,.T.);
#63757=ORIENTED_EDGE('',*,*,#44017,.F.);
#63758=ORIENTED_EDGE('',*,*,#44411,.T.);
#63759=ORIENTED_EDGE('',*,*,#44022,.F.);
#63760=ORIENTED_EDGE('',*,*,#44410,.F.);
#63761=ORIENTED_EDGE('',*,*,#44412,.T.);
#63762=ORIENTED_EDGE('',*,*,#44029,.F.);
#63763=ORIENTED_EDGE('',*,*,#44027,.F.);
#63764=ORIENTED_EDGE('',*,*,#44025,.F.);
#63765=ORIENTED_EDGE('',*,*,#44023,.F.);
#63766=ORIENTED_EDGE('',*,*,#44411,.F.);
#63767=ORIENTED_EDGE('',*,*,#44413,.T.);
#63768=ORIENTED_EDGE('',*,*,#44414,.F.);
#63769=ORIENTED_EDGE('',*,*,#44415,.T.);
#63770=ORIENTED_EDGE('',*,*,#44393,.F.);
#63771=ORIENTED_EDGE('',*,*,#44392,.F.);
#63772=ORIENTED_EDGE('',*,*,#44391,.F.);
#63773=ORIENTED_EDGE('',*,*,#44416,.T.);
#63774=ORIENTED_EDGE('',*,*,#44397,.F.);
#63775=ORIENTED_EDGE('',*,*,#44019,.F.);
#63776=ORIENTED_EDGE('',*,*,#44031,.F.);
#63777=ORIENTED_EDGE('',*,*,#44417,.T.);
#63778=ORIENTED_EDGE('',*,*,#44418,.T.);
#63779=ORIENTED_EDGE('',*,*,#44419,.F.);
#63780=ORIENTED_EDGE('',*,*,#44420,.T.);
#63781=ORIENTED_EDGE('',*,*,#44037,.F.);
#63782=ORIENTED_EDGE('',*,*,#44421,.F.);
#63783=ORIENTED_EDGE('',*,*,#44422,.T.);
#63784=ORIENTED_EDGE('',*,*,#44423,.T.);
#63785=ORIENTED_EDGE('',*,*,#44040,.F.);
#63786=ORIENTED_EDGE('',*,*,#44423,.F.);
#63787=ORIENTED_EDGE('',*,*,#44424,.T.);
#63788=ORIENTED_EDGE('',*,*,#44425,.T.);
#63789=ORIENTED_EDGE('',*,*,#43753,.T.);
#63790=ORIENTED_EDGE('',*,*,#44425,.F.);
#63791=ORIENTED_EDGE('',*,*,#44426,.T.);
#63792=ORIENTED_EDGE('',*,*,#44427,.T.);
#63793=ORIENTED_EDGE('',*,*,#43756,.T.);
#63794=ORIENTED_EDGE('',*,*,#44427,.F.);
#63795=ORIENTED_EDGE('',*,*,#44428,.T.);
#63796=ORIENTED_EDGE('',*,*,#44429,.T.);
#63797=ORIENTED_EDGE('',*,*,#44042,.F.);
#63798=ORIENTED_EDGE('',*,*,#44429,.F.);
#63799=ORIENTED_EDGE('',*,*,#44430,.T.);
#63800=ORIENTED_EDGE('',*,*,#44431,.T.);
#63801=ORIENTED_EDGE('',*,*,#44045,.F.);
#63802=ORIENTED_EDGE('',*,*,#44431,.F.);
#63803=ORIENTED_EDGE('',*,*,#44432,.T.);
#63804=ORIENTED_EDGE('',*,*,#44433,.T.);
#63805=ORIENTED_EDGE('',*,*,#44046,.F.);
#63806=ORIENTED_EDGE('',*,*,#44433,.F.);
#63807=ORIENTED_EDGE('',*,*,#44434,.T.);
#63808=ORIENTED_EDGE('',*,*,#44420,.F.);
#63809=ORIENTED_EDGE('',*,*,#44435,.F.);
#63810=ORIENTED_EDGE('',*,*,#44047,.F.);
#63811=ORIENTED_EDGE('',*,*,#44436,.F.);
#63812=ORIENTED_EDGE('',*,*,#44057,.F.);
#63813=ORIENTED_EDGE('',*,*,#44050,.F.);
#63814=ORIENTED_EDGE('',*,*,#44437,.T.);
#63815=ORIENTED_EDGE('',*,*,#44438,.F.);
#63816=ORIENTED_EDGE('',*,*,#44439,.T.);
#63817=ORIENTED_EDGE('',*,*,#44054,.F.);
#63818=ORIENTED_EDGE('',*,*,#44056,.F.);
#63819=ORIENTED_EDGE('',*,*,#44440,.F.);
#63820=ORIENTED_EDGE('',*,*,#44441,.T.);
#63821=ORIENTED_EDGE('',*,*,#44060,.F.);
#63822=ORIENTED_EDGE('',*,*,#44066,.F.);
#63823=ORIENTED_EDGE('',*,*,#44442,.F.);
#63824=ORIENTED_EDGE('',*,*,#44064,.F.);
#63825=ORIENTED_EDGE('',*,*,#44062,.F.);
#63826=ORIENTED_EDGE('',*,*,#44443,.T.);
#63827=ORIENTED_EDGE('',*,*,#44073,.F.);
#63828=ORIENTED_EDGE('',*,*,#44076,.F.);
#63829=ORIENTED_EDGE('',*,*,#44068,.F.);
#63830=ORIENTED_EDGE('',*,*,#44444,.T.);
#63831=ORIENTED_EDGE('',*,*,#44445,.F.);
#63832=ORIENTED_EDGE('',*,*,#44074,.F.);
#63833=ORIENTED_EDGE('',*,*,#44071,.F.);
#63834=ORIENTED_EDGE('',*,*,#44446,.T.);
#63835=ORIENTED_EDGE('',*,*,#44085,.F.);
#63836=ORIENTED_EDGE('',*,*,#44447,.T.);
#63837=ORIENTED_EDGE('',*,*,#44079,.F.);
#63838=ORIENTED_EDGE('',*,*,#44083,.F.);
#63839=ORIENTED_EDGE('',*,*,#44086,.F.);
#63840=ORIENTED_EDGE('',*,*,#44081,.F.);
#63841=ORIENTED_EDGE('',*,*,#44448,.F.);
#63842=ORIENTED_EDGE('',*,*,#44449,.T.);
#63843=ORIENTED_EDGE('',*,*,#44450,.T.);
#63844=ORIENTED_EDGE('',*,*,#44451,.T.);
#63845=ORIENTED_EDGE('',*,*,#44452,.T.);
#63846=ORIENTED_EDGE('',*,*,#44453,.F.);
#63847=ORIENTED_EDGE('',*,*,#44454,.T.);
#63848=ORIENTED_EDGE('',*,*,#44455,.T.);
#63849=ORIENTED_EDGE('',*,*,#44456,.T.);
#63850=ORIENTED_EDGE('',*,*,#44381,.F.);
#63851=ORIENTED_EDGE('',*,*,#44093,.F.);
#63852=ORIENTED_EDGE('',*,*,#44457,.T.);
#63853=ORIENTED_EDGE('',*,*,#44458,.T.);
#63854=ORIENTED_EDGE('',*,*,#44459,.F.);
#63855=ORIENTED_EDGE('',*,*,#44088,.F.);
#63856=ORIENTED_EDGE('',*,*,#44460,.T.);
#63857=ORIENTED_EDGE('',*,*,#44461,.F.);
#63858=ORIENTED_EDGE('',*,*,#44462,.T.);
#63859=ORIENTED_EDGE('',*,*,#44463,.T.);
#63860=ORIENTED_EDGE('',*,*,#44464,.T.);
#63861=ORIENTED_EDGE('',*,*,#44457,.F.);
#63862=ORIENTED_EDGE('',*,*,#44089,.F.);
#63863=ORIENTED_EDGE('',*,*,#44465,.T.);
#63864=ORIENTED_EDGE('',*,*,#44102,.F.);
#63865=ORIENTED_EDGE('',*,*,#44466,.T.);
#63866=ORIENTED_EDGE('',*,*,#44090,.F.);
#63867=ORIENTED_EDGE('',*,*,#44371,.F.);
#63868=ORIENTED_EDGE('',*,*,#44467,.T.);
#63869=ORIENTED_EDGE('',*,*,#44460,.F.);
#63870=ORIENTED_EDGE('',*,*,#44095,.F.);
#63871=ORIENTED_EDGE('',*,*,#44468,.F.);
#63872=ORIENTED_EDGE('',*,*,#44467,.F.);
#63873=ORIENTED_EDGE('',*,*,#44098,.F.);
#63874=ORIENTED_EDGE('',*,*,#44469,.T.);
#63875=ORIENTED_EDGE('',*,*,#44470,.F.);
#63876=ORIENTED_EDGE('',*,*,#44471,.T.);
#63877=ORIENTED_EDGE('',*,*,#44472,.F.);
#63878=ORIENTED_EDGE('',*,*,#44473,.T.);
#63879=ORIENTED_EDGE('',*,*,#44474,.T.);
#63880=ORIENTED_EDGE('',*,*,#44475,.T.);
#63881=ORIENTED_EDGE('',*,*,#44100,.F.);
#63882=ORIENTED_EDGE('',*,*,#44476,.T.);
#63883=ORIENTED_EDGE('',*,*,#44477,.T.);
#63884=ORIENTED_EDGE('',*,*,#44478,.F.);
#63885=ORIENTED_EDGE('',*,*,#44479,.F.);
#63886=ORIENTED_EDGE('',*,*,#44480,.T.);
#63887=ORIENTED_EDGE('',*,*,#44481,.F.);
#63888=ORIENTED_EDGE('',*,*,#44482,.T.);
#63889=ORIENTED_EDGE('',*,*,#44483,.T.);
#63890=ORIENTED_EDGE('',*,*,#44484,.T.);
#63891=ORIENTED_EDGE('',*,*,#44108,.F.);
#63892=ORIENTED_EDGE('',*,*,#44485,.T.);
#63893=ORIENTED_EDGE('',*,*,#44114,.F.);
#63894=ORIENTED_EDGE('',*,*,#44486,.T.);
#63895=ORIENTED_EDGE('',*,*,#44487,.T.);
#63896=ORIENTED_EDGE('',*,*,#44488,.T.);
#63897=ORIENTED_EDGE('',*,*,#44480,.F.);
#63898=ORIENTED_EDGE('',*,*,#44109,.F.);
#63899=ORIENTED_EDGE('',*,*,#44485,.F.);
#63900=ORIENTED_EDGE('',*,*,#44489,.F.);
#63901=ORIENTED_EDGE('',*,*,#44490,.T.);
#63902=ORIENTED_EDGE('',*,*,#44118,.F.);
#63903=ORIENTED_EDGE('',*,*,#44491,.T.);
#63904=ORIENTED_EDGE('',*,*,#44492,.F.);
#63905=ORIENTED_EDGE('',*,*,#44493,.F.);
#63906=ORIENTED_EDGE('',*,*,#44494,.T.);
#63907=ORIENTED_EDGE('',*,*,#44495,.F.);
#63908=ORIENTED_EDGE('',*,*,#44496,.F.);
#63909=ORIENTED_EDGE('',*,*,#44497,.T.);
#63910=ORIENTED_EDGE('',*,*,#44498,.F.);
#63911=ORIENTED_EDGE('',*,*,#44499,.T.);
#63912=ORIENTED_EDGE('',*,*,#44115,.F.);
#63913=ORIENTED_EDGE('',*,*,#44494,.F.);
#63914=ORIENTED_EDGE('',*,*,#44500,.F.);
#63915=ORIENTED_EDGE('',*,*,#44501,.T.);
#63916=ORIENTED_EDGE('',*,*,#44502,.T.);
#63917=ORIENTED_EDGE('',*,*,#44503,.T.);
#63918=ORIENTED_EDGE('',*,*,#44116,.F.);
#63919=ORIENTED_EDGE('',*,*,#44504,.T.);
#63920=ORIENTED_EDGE('',*,*,#44344,.F.);
#63921=ORIENTED_EDGE('',*,*,#43785,.T.);
#63922=ORIENTED_EDGE('',*,*,#44505,.T.);
#63923=ORIENTED_EDGE('',*,*,#44506,.T.);
#63924=ORIENTED_EDGE('',*,*,#44342,.F.);
#63925=ORIENTED_EDGE('',*,*,#44506,.F.);
#63926=ORIENTED_EDGE('',*,*,#44507,.T.);
#63927=ORIENTED_EDGE('',*,*,#44508,.T.);
#63928=ORIENTED_EDGE('',*,*,#44339,.F.);
#63929=ORIENTED_EDGE('',*,*,#44508,.F.);
#63930=ORIENTED_EDGE('',*,*,#44509,.T.);
#63931=ORIENTED_EDGE('',*,*,#44122,.F.);
#63932=ORIENTED_EDGE('',*,*,#44510,.T.);
#63933=ORIENTED_EDGE('',*,*,#44511,.T.);
#63934=ORIENTED_EDGE('',*,*,#44120,.F.);
#63935=ORIENTED_EDGE('',*,*,#44512,.T.);
#63936=ORIENTED_EDGE('',*,*,#44513,.T.);
#63937=ORIENTED_EDGE('',*,*,#44514,.T.);
#63938=ORIENTED_EDGE('',*,*,#44515,.T.);
#63939=ORIENTED_EDGE('',*,*,#44516,.F.);
#63940=ORIENTED_EDGE('',*,*,#44452,.F.);
#63941=ORIENTED_EDGE('',*,*,#44517,.T.);
#63942=ORIENTED_EDGE('',*,*,#44456,.F.);
#63943=ORIENTED_EDGE('',*,*,#44450,.F.);
#63944=ORIENTED_EDGE('',*,*,#44518,.T.);
#63945=ORIENTED_EDGE('',*,*,#44519,.T.);
#63946=ORIENTED_EDGE('',*,*,#44382,.F.);
#63947=ORIENTED_EDGE('',*,*,#44519,.F.);
#63948=ORIENTED_EDGE('',*,*,#44520,.T.);
#63949=ORIENTED_EDGE('',*,*,#44521,.T.);
#63950=ORIENTED_EDGE('',*,*,#44522,.F.);
#63951=ORIENTED_EDGE('',*,*,#44521,.F.);
#63952=ORIENTED_EDGE('',*,*,#44523,.T.);
#63953=ORIENTED_EDGE('',*,*,#44524,.T.);
#63954=ORIENTED_EDGE('',*,*,#44379,.F.);
#63955=ORIENTED_EDGE('',*,*,#44524,.F.);
#63956=ORIENTED_EDGE('',*,*,#44525,.T.);
#63957=ORIENTED_EDGE('',*,*,#44126,.F.);
#63958=ORIENTED_EDGE('',*,*,#44526,.F.);
#63959=ORIENTED_EDGE('',*,*,#44527,.F.);
#63960=ORIENTED_EDGE('',*,*,#44130,.F.);
#63961=ORIENTED_EDGE('',*,*,#44129,.T.);
#63962=ORIENTED_EDGE('',*,*,#44528,.T.);
#63963=ORIENTED_EDGE('',*,*,#44529,.T.);
#63964=ORIENTED_EDGE('',*,*,#44530,.T.);
#63965=ORIENTED_EDGE('',*,*,#44415,.F.);
#63966=ORIENTED_EDGE('',*,*,#44530,.F.);
#63967=ORIENTED_EDGE('',*,*,#44531,.T.);
#63968=ORIENTED_EDGE('',*,*,#44532,.T.);
#63969=ORIENTED_EDGE('',*,*,#44394,.F.);
#63970=ORIENTED_EDGE('',*,*,#44532,.F.);
#63971=ORIENTED_EDGE('',*,*,#44533,.T.);
#63972=ORIENTED_EDGE('',*,*,#44534,.T.);
#63973=ORIENTED_EDGE('',*,*,#44136,.F.);
#63974=ORIENTED_EDGE('',*,*,#44535,.F.);
#63975=ORIENTED_EDGE('',*,*,#44534,.F.);
#63976=ORIENTED_EDGE('',*,*,#44536,.T.);
#63977=ORIENTED_EDGE('',*,*,#44133,.F.);
#63978=ORIENTED_EDGE('',*,*,#44010,.T.);
#63979=ORIENTED_EDGE('',*,*,#44135,.F.);
#63980=ORIENTED_EDGE('',*,*,#44134,.F.);
#63981=ORIENTED_EDGE('',*,*,#44537,.T.);
#63982=ORIENTED_EDGE('',*,*,#44538,.T.);
#63983=ORIENTED_EDGE('',*,*,#44388,.F.);
#63984=ORIENTED_EDGE('',*,*,#44538,.F.);
#63985=ORIENTED_EDGE('',*,*,#44539,.T.);
#63986=ORIENTED_EDGE('',*,*,#44540,.T.);
#63987=ORIENTED_EDGE('',*,*,#44541,.F.);
#63988=ORIENTED_EDGE('',*,*,#44540,.F.);
#63989=ORIENTED_EDGE('',*,*,#44542,.T.);
#63990=ORIENTED_EDGE('',*,*,#44543,.T.);
#63991=ORIENTED_EDGE('',*,*,#44544,.T.);
#63992=ORIENTED_EDGE('',*,*,#44386,.F.);
#63993=ORIENTED_EDGE('',*,*,#44544,.F.);
#63994=ORIENTED_EDGE('',*,*,#44545,.T.);
#63995=ORIENTED_EDGE('',*,*,#44139,.F.);
#63996=ORIENTED_EDGE('',*,*,#44546,.T.);
#63997=ORIENTED_EDGE('',*,*,#44547,.T.);
#63998=ORIENTED_EDGE('',*,*,#44548,.T.);
#63999=ORIENTED_EDGE('',*,*,#44137,.F.);
#64000=ORIENTED_EDGE('',*,*,#44549,.T.);
#64001=ORIENTED_EDGE('',*,*,#44550,.T.);
#64002=ORIENTED_EDGE('',*,*,#44551,.T.);
#64003=ORIENTED_EDGE('',*,*,#44552,.T.);
#64004=ORIENTED_EDGE('',*,*,#44553,.T.);
#64005=ORIENTED_EDGE('',*,*,#43980,.T.);
#64006=ORIENTED_EDGE('',*,*,#44352,.F.);
#64007=ORIENTED_EDGE('',*,*,#44553,.F.);
#64008=ORIENTED_EDGE('',*,*,#44554,.T.);
#64009=ORIENTED_EDGE('',*,*,#44143,.F.);
#64010=ORIENTED_EDGE('',*,*,#44152,.F.);
#64011=ORIENTED_EDGE('',*,*,#44151,.F.);
#64012=ORIENTED_EDGE('',*,*,#44149,.F.);
#64013=ORIENTED_EDGE('',*,*,#44150,.F.);
#64014=ORIENTED_EDGE('',*,*,#44147,.F.);
#64015=ORIENTED_EDGE('',*,*,#44146,.F.);
#64016=ORIENTED_EDGE('',*,*,#44148,.F.);
#64017=ORIENTED_EDGE('',*,*,#44144,.F.);
#64018=ORIENTED_EDGE('',*,*,#44555,.T.);
#64019=ORIENTED_EDGE('',*,*,#44556,.T.);
#64020=ORIENTED_EDGE('',*,*,#44557,.F.);
#64021=ORIENTED_EDGE('',*,*,#44558,.T.);
#64022=ORIENTED_EDGE('',*,*,#44559,.T.);
#64023=ORIENTED_EDGE('',*,*,#44556,.F.);
#64024=ORIENTED_EDGE('',*,*,#44560,.T.);
#64025=ORIENTED_EDGE('',*,*,#44159,.F.);
#64026=ORIENTED_EDGE('',*,*,#44153,.F.);
#64027=ORIENTED_EDGE('',*,*,#44561,.T.);
#64028=ORIENTED_EDGE('',*,*,#44558,.F.);
#64029=ORIENTED_EDGE('',*,*,#44562,.T.);
#64030=ORIENTED_EDGE('',*,*,#44563,.T.);
#64031=ORIENTED_EDGE('',*,*,#44564,.T.);
#64032=ORIENTED_EDGE('',*,*,#44156,.F.);
#64033=ORIENTED_EDGE('',*,*,#44158,.F.);
#64034=ORIENTED_EDGE('',*,*,#44565,.F.);
#64035=ORIENTED_EDGE('',*,*,#44564,.F.);
#64036=ORIENTED_EDGE('',*,*,#44566,.T.);
#64037=ORIENTED_EDGE('',*,*,#44170,.F.);
#64038=ORIENTED_EDGE('',*,*,#44567,.T.);
#64039=ORIENTED_EDGE('',*,*,#44163,.F.);
#64040=ORIENTED_EDGE('',*,*,#44162,.F.);
#64041=ORIENTED_EDGE('',*,*,#44255,.F.);
#64042=ORIENTED_EDGE('',*,*,#44171,.F.);
#64043=ORIENTED_EDGE('',*,*,#44175,.F.);
#64044=ORIENTED_EDGE('',*,*,#44167,.T.);
#64045=ORIENTED_EDGE('',*,*,#44166,.T.);
#64046=ORIENTED_EDGE('',*,*,#44165,.T.);
#64047=ORIENTED_EDGE('',*,*,#44568,.T.);
#64048=ORIENTED_EDGE('',*,*,#44569,.T.);
#64049=ORIENTED_EDGE('',*,*,#44178,.F.);
#64050=ORIENTED_EDGE('',*,*,#44181,.F.);
#64051=ORIENTED_EDGE('',*,*,#44179,.F.);
#64052=ORIENTED_EDGE('',*,*,#44569,.F.);
#64053=ORIENTED_EDGE('',*,*,#44570,.T.);
#64054=ORIENTED_EDGE('',*,*,#44571,.T.);
#64055=ORIENTED_EDGE('',*,*,#44183,.F.);
#64056=ORIENTED_EDGE('',*,*,#44180,.F.);
#64057=ORIENTED_EDGE('',*,*,#44572,.T.);
#64058=ORIENTED_EDGE('',*,*,#44573,.T.);
#64059=ORIENTED_EDGE('',*,*,#44197,.F.);
#64060=ORIENTED_EDGE('',*,*,#44196,.F.);
#64061=ORIENTED_EDGE('',*,*,#44195,.F.);
#64062=ORIENTED_EDGE('',*,*,#44187,.F.);
#64063=ORIENTED_EDGE('',*,*,#44184,.F.);
#64064=ORIENTED_EDGE('',*,*,#44571,.F.);
#64065=ORIENTED_EDGE('',*,*,#44199,.F.);
#64066=ORIENTED_EDGE('',*,*,#44574,.T.);
#64067=ORIENTED_EDGE('',*,*,#44191,.F.);
#64068=ORIENTED_EDGE('',*,*,#44190,.F.);
#64069=ORIENTED_EDGE('',*,*,#44246,.F.);
#64070=ORIENTED_EDGE('',*,*,#44575,.F.);
#64071=ORIENTED_EDGE('',*,*,#44206,.F.);
#64072=ORIENTED_EDGE('',*,*,#44205,.F.);
#64073=ORIENTED_EDGE('',*,*,#44194,.T.);
#64074=ORIENTED_EDGE('',*,*,#44193,.T.);
#64075=ORIENTED_EDGE('',*,*,#44576,.T.);
#64076=ORIENTED_EDGE('',*,*,#44577,.T.);
#64077=ORIENTED_EDGE('',*,*,#44207,.F.);
#64078=ORIENTED_EDGE('',*,*,#44211,.F.);
#64079=ORIENTED_EDGE('',*,*,#44208,.F.);
#64080=ORIENTED_EDGE('',*,*,#44577,.F.);
#64081=ORIENTED_EDGE('',*,*,#44578,.T.);
#64082=ORIENTED_EDGE('',*,*,#44579,.T.);
#64083=ORIENTED_EDGE('',*,*,#44212,.F.);
#64084=ORIENTED_EDGE('',*,*,#44210,.F.);
#64085=ORIENTED_EDGE('',*,*,#44580,.T.);
#64086=ORIENTED_EDGE('',*,*,#44581,.T.);
#64087=ORIENTED_EDGE('',*,*,#44230,.F.);
#64088=ORIENTED_EDGE('',*,*,#44229,.F.);
#64089=ORIENTED_EDGE('',*,*,#44228,.F.);
#64090=ORIENTED_EDGE('',*,*,#44216,.F.);
#64091=ORIENTED_EDGE('',*,*,#44213,.F.);
#64092=ORIENTED_EDGE('',*,*,#44579,.F.);
#64093=ORIENTED_EDGE('',*,*,#44232,.F.);
#64094=ORIENTED_EDGE('',*,*,#44582,.T.);
#64095=ORIENTED_EDGE('',*,*,#44221,.F.);
#64096=ORIENTED_EDGE('',*,*,#44220,.F.);
#64097=ORIENTED_EDGE('',*,*,#44248,.F.);
#64098=ORIENTED_EDGE('',*,*,#44583,.F.);
#64099=ORIENTED_EDGE('',*,*,#44224,.T.);
#64100=ORIENTED_EDGE('',*,*,#44223,.T.);
#64101=ORIENTED_EDGE('',*,*,#44584,.T.);
#64102=ORIENTED_EDGE('',*,*,#44235,.F.);
#64103=ORIENTED_EDGE('',*,*,#44234,.F.);
#64104=ORIENTED_EDGE('',*,*,#44225,.T.);
#64105=ORIENTED_EDGE('',*,*,#44241,.F.);
#64106=ORIENTED_EDGE('',*,*,#43662,.T.);
#64107=ORIENTED_EDGE('',*,*,#44240,.F.);
#64108=ORIENTED_EDGE('',*,*,#43637,.T.);
#64109=ORIENTED_EDGE('',*,*,#44236,.F.);
#64110=ORIENTED_EDGE('',*,*,#44585,.T.);
#64111=ORIENTED_EDGE('',*,*,#44261,.F.);
#64112=ORIENTED_EDGE('',*,*,#44260,.F.);
#64113=ORIENTED_EDGE('',*,*,#44259,.F.);
#64114=ORIENTED_EDGE('',*,*,#44243,.F.);
#64115=ORIENTED_EDGE('',*,*,#44242,.F.);
#64116=ORIENTED_EDGE('',*,*,#44586,.T.);
#64117=ORIENTED_EDGE('',*,*,#44263,.F.);
#64118=ORIENTED_EDGE('',*,*,#44587,.T.);
#64119=ORIENTED_EDGE('',*,*,#44258,.F.);
#64120=ORIENTED_EDGE('',*,*,#44250,.F.);
#64121=ORIENTED_EDGE('',*,*,#44267,.F.);
#64122=ORIENTED_EDGE('',*,*,#44588,.T.);
#64123=ORIENTED_EDGE('',*,*,#44268,.F.);
#64124=ORIENTED_EDGE('',*,*,#44256,.T.);
#64125=ORIENTED_EDGE('',*,*,#44589,.T.);
#64126=ORIENTED_EDGE('',*,*,#44590,.T.);
#64127=ORIENTED_EDGE('',*,*,#44272,.F.);
#64128=ORIENTED_EDGE('',*,*,#44271,.F.);
#64129=ORIENTED_EDGE('',*,*,#44270,.F.);
#64130=ORIENTED_EDGE('',*,*,#44588,.F.);
#64131=ORIENTED_EDGE('',*,*,#44591,.T.);
#64132=ORIENTED_EDGE('',*,*,#44592,.T.);
#64133=ORIENTED_EDGE('',*,*,#44593,.T.);
#64134=ORIENTED_EDGE('',*,*,#44273,.F.);
#64135=ORIENTED_EDGE('',*,*,#44590,.F.);
#64136=ORIENTED_EDGE('',*,*,#44592,.F.);
#64137=ORIENTED_EDGE('',*,*,#44594,.T.);
#64138=ORIENTED_EDGE('',*,*,#43392,.T.);
#64139=ORIENTED_EDGE('',*,*,#44275,.F.);
#64140=ORIENTED_EDGE('',*,*,#44593,.F.);
#64141=ORIENTED_EDGE('',*,*,#44595,.T.);
#64142=ORIENTED_EDGE('',*,*,#44596,.T.);
#64143=ORIENTED_EDGE('',*,*,#44597,.T.);
#64144=ORIENTED_EDGE('',*,*,#44276,.F.);
#64145=ORIENTED_EDGE('',*,*,#44597,.F.);
#64146=ORIENTED_EDGE('',*,*,#44596,.F.);
#64147=ORIENTED_EDGE('',*,*,#44598,.T.);
#64148=ORIENTED_EDGE('',*,*,#44599,.T.);
#64149=ORIENTED_EDGE('',*,*,#44277,.F.);
#64150=ORIENTED_EDGE('',*,*,#44600,.T.);
#64151=ORIENTED_EDGE('',*,*,#44284,.F.);
#64152=ORIENTED_EDGE('',*,*,#44599,.F.);
#64153=ORIENTED_EDGE('',*,*,#44601,.T.);
#64154=ORIENTED_EDGE('',*,*,#44600,.F.);
#64155=ORIENTED_EDGE('',*,*,#44602,.T.);
#64156=ORIENTED_EDGE('',*,*,#44603,.T.);
#64157=ORIENTED_EDGE('',*,*,#44288,.F.);
#64158=ORIENTED_EDGE('',*,*,#44281,.F.);
#64159=ORIENTED_EDGE('',*,*,#44280,.F.);
#64160=ORIENTED_EDGE('',*,*,#44285,.F.);
#64161=ORIENTED_EDGE('',*,*,#44604,.T.);
#64162=ORIENTED_EDGE('',*,*,#44605,.T.);
#64163=ORIENTED_EDGE('',*,*,#44286,.F.);
#64164=ORIENTED_EDGE('',*,*,#44603,.F.);
#64165=ORIENTED_EDGE('',*,*,#44606,.T.);
#64166=ORIENTED_EDGE('',*,*,#44607,.T.);
#64167=ORIENTED_EDGE('',*,*,#44608,.T.);
#64168=ORIENTED_EDGE('',*,*,#44609,.F.);
#64169=ORIENTED_EDGE('',*,*,#43253,.T.);
#64170=ORIENTED_EDGE('',*,*,#44290,.F.);
#64171=ORIENTED_EDGE('',*,*,#44610,.F.);
#64172=ORIENTED_EDGE('',*,*,#44611,.F.);
#64173=ORIENTED_EDGE('',*,*,#44608,.F.);
#64174=ORIENTED_EDGE('',*,*,#44612,.T.);
#64175=ORIENTED_EDGE('',*,*,#44613,.T.);
#64176=ORIENTED_EDGE('',*,*,#44292,.F.);
#64177=ORIENTED_EDGE('',*,*,#42989,.T.);
#64178=ORIENTED_EDGE('',*,*,#44294,.F.);
#64179=ORIENTED_EDGE('',*,*,#44613,.F.);
#64180=ORIENTED_EDGE('',*,*,#44614,.T.);
#64181=ORIENTED_EDGE('',*,*,#44615,.T.);
#64182=ORIENTED_EDGE('',*,*,#44616,.T.);
#64183=ORIENTED_EDGE('',*,*,#44295,.F.);
#64184=ORIENTED_EDGE('',*,*,#44616,.F.);
#64185=ORIENTED_EDGE('',*,*,#44615,.F.);
#64186=ORIENTED_EDGE('',*,*,#44617,.T.);
#64187=ORIENTED_EDGE('',*,*,#44618,.T.);
#64188=ORIENTED_EDGE('',*,*,#44296,.F.);
#64189=ORIENTED_EDGE('',*,*,#42794,.T.);
#64190=ORIENTED_EDGE('',*,*,#44619,.F.);
#64191=ORIENTED_EDGE('',*,*,#44620,.F.);
#64192=ORIENTED_EDGE('',*,*,#44618,.F.);
#64193=ORIENTED_EDGE('',*,*,#44621,.T.);
#64194=ORIENTED_EDGE('',*,*,#42798,.T.);
#64195=ORIENTED_EDGE('',*,*,#42796,.T.);
#64196=ORIENTED_EDGE('',*,*,#44622,.T.);
#64197=ORIENTED_EDGE('',*,*,#44299,.F.);
#64198=ORIENTED_EDGE('',*,*,#42969,.T.);
#64199=ORIENTED_EDGE('',*,*,#44623,.T.);
#64200=ORIENTED_EDGE('',*,*,#44624,.T.);
#64201=ORIENTED_EDGE('',*,*,#44301,.F.);
#64202=ORIENTED_EDGE('',*,*,#44624,.F.);
#64203=ORIENTED_EDGE('',*,*,#44625,.T.);
#64204=ORIENTED_EDGE('',*,*,#44626,.T.);
#64205=ORIENTED_EDGE('',*,*,#43411,.T.);
#64206=ORIENTED_EDGE('',*,*,#44627,.F.);
#64207=ORIENTED_EDGE('',*,*,#44626,.F.);
#64208=ORIENTED_EDGE('',*,*,#44628,.T.);
#64209=ORIENTED_EDGE('',*,*,#44629,.F.);
#64210=ORIENTED_EDGE('',*,*,#44630,.T.);
#64211=ORIENTED_EDGE('',*,*,#44631,.T.);
#64212=ORIENTED_EDGE('',*,*,#44632,.T.);
#64213=ORIENTED_EDGE('',*,*,#44633,.F.);
#64214=ORIENTED_EDGE('',*,*,#44634,.T.);
#64215=ORIENTED_EDGE('',*,*,#44635,.T.);
#64216=ORIENTED_EDGE('',*,*,#44631,.F.);
#64217=ORIENTED_EDGE('',*,*,#44309,.F.);
#64218=ORIENTED_EDGE('',*,*,#44636,.T.);
#64219=ORIENTED_EDGE('',*,*,#44637,.F.);
#64220=ORIENTED_EDGE('',*,*,#44638,.T.);
#64221=ORIENTED_EDGE('',*,*,#44317,.F.);
#64222=ORIENTED_EDGE('',*,*,#44303,.F.);
#64223=ORIENTED_EDGE('',*,*,#44634,.F.);
#64224=ORIENTED_EDGE('',*,*,#44639,.T.);
#64225=ORIENTED_EDGE('',*,*,#44510,.F.);
#64226=ORIENTED_EDGE('',*,*,#44640,.T.);
#64227=ORIENTED_EDGE('',*,*,#44641,.T.);
#64228=ORIENTED_EDGE('',*,*,#44642,.T.);
#64229=ORIENTED_EDGE('',*,*,#44307,.F.);
#64230=ORIENTED_EDGE('',*,*,#44511,.F.);
#64231=ORIENTED_EDGE('',*,*,#44643,.T.);
#64232=ORIENTED_EDGE('',*,*,#44644,.T.);
#64233=ORIENTED_EDGE('',*,*,#44645,.T.);
#64234=ORIENTED_EDGE('',*,*,#44646,.T.);
#64235=ORIENTED_EDGE('',*,*,#44313,.F.);
#64236=ORIENTED_EDGE('',*,*,#44644,.F.);
#64237=ORIENTED_EDGE('',*,*,#44647,.T.);
#64238=ORIENTED_EDGE('',*,*,#44648,.T.);
#64239=ORIENTED_EDGE('',*,*,#44649,.T.);
#64240=ORIENTED_EDGE('',*,*,#44650,.F.);
#64241=ORIENTED_EDGE('',*,*,#44651,.F.);
#64242=ORIENTED_EDGE('',*,*,#43710,.T.);
#64243=ORIENTED_EDGE('',*,*,#44648,.F.);
#64244=ORIENTED_EDGE('',*,*,#44652,.F.);
#64245=ORIENTED_EDGE('',*,*,#44653,.T.);
#64246=ORIENTED_EDGE('',*,*,#44654,.T.);
#64247=ORIENTED_EDGE('',*,*,#44655,.T.);
#64248=ORIENTED_EDGE('',*,*,#43712,.T.);
#64249=ORIENTED_EDGE('',*,*,#44656,.F.);
#64250=ORIENTED_EDGE('',*,*,#44657,.F.);
#64251=ORIENTED_EDGE('',*,*,#44658,.T.);
#64252=ORIENTED_EDGE('',*,*,#44659,.T.);
#64253=ORIENTED_EDGE('',*,*,#44660,.T.);
#64254=ORIENTED_EDGE('',*,*,#44661,.T.);
#64255=ORIENTED_EDGE('',*,*,#43706,.T.);
#64256=ORIENTED_EDGE('',*,*,#43939,.T.);
#64257=ORIENTED_EDGE('',*,*,#44315,.F.);
#64258=ORIENTED_EDGE('',*,*,#43949,.T.);
#64259=ORIENTED_EDGE('',*,*,#44326,.F.);
#64260=ORIENTED_EDGE('',*,*,#44662,.T.);
#64261=ORIENTED_EDGE('',*,*,#44663,.T.);
#64262=ORIENTED_EDGE('',*,*,#44664,.F.);
#64263=ORIENTED_EDGE('',*,*,#44661,.F.);
#64264=ORIENTED_EDGE('',*,*,#44665,.T.);
#64265=ORIENTED_EDGE('',*,*,#44666,.T.);
#64266=ORIENTED_EDGE('',*,*,#43708,.T.);
#64267=ORIENTED_EDGE('',*,*,#43707,.T.);
#64268=ORIENTED_EDGE('',*,*,#44667,.T.);
#64269=ORIENTED_EDGE('',*,*,#44668,.T.);
#64270=ORIENTED_EDGE('',*,*,#44308,.F.);
#64271=ORIENTED_EDGE('',*,*,#44666,.F.);
#64272=ORIENTED_EDGE('',*,*,#44669,.F.);
#64273=ORIENTED_EDGE('',*,*,#44636,.F.);
#64274=ORIENTED_EDGE('',*,*,#44668,.F.);
#64275=ORIENTED_EDGE('',*,*,#44670,.T.);
#64276=ORIENTED_EDGE('',*,*,#44671,.T.);
#64277=ORIENTED_EDGE('',*,*,#44645,.F.);
#64278=ORIENTED_EDGE('',*,*,#44312,.F.);
```
