## Supplementary Material 4 for "De novo Powered Air-Purifying Respirator Design and Fabrication for Pandemic Response": Pelican Case PAPR Assembly.step (part 6 of 22)

```
#64279=ORIENTED_EDGE('',*,*,#44311,.F.);
#64280=ORIENTED_EDGE('',*,*,#44323,.F.);
#64281=ORIENTED_EDGE('',*,*,#44672,.T.);
#64282=ORIENTED_EDGE('',*,*,#44314,.F.);
#64283=ORIENTED_EDGE('',*,*,#43941,.T.);
#64284=ORIENTED_EDGE('',*,*,#43713,.T.);
#64285=ORIENTED_EDGE('',*,*,#44659,.F.);
#64286=ORIENTED_EDGE('',*,*,#44673,.T.);
#64287=ORIENTED_EDGE('',*,*,#44674,.F.);
#64288=ORIENTED_EDGE('',*,*,#44675,.T.);
#64289=ORIENTED_EDGE('',*,*,#44676,.T.);
#64290=ORIENTED_EDGE('',*,*,#44324,.F.);
#64291=ORIENTED_EDGE('',*,*,#43951,.T.);
#64292=ORIENTED_EDGE('',*,*,#44662,.F.);
#64293=ORIENTED_EDGE('',*,*,#44325,.F.);
#64294=ORIENTED_EDGE('',*,*,#44676,.F.);
#64295=ORIENTED_EDGE('',*,*,#44677,.T.);
#64296=ORIENTED_EDGE('',*,*,#44321,.F.);
#64297=ORIENTED_EDGE('',*,*,#44320,.F.);
#64298=ORIENTED_EDGE('',*,*,#44319,.F.);
#64299=ORIENTED_EDGE('',*,*,#44678,.T.);
#64300=ORIENTED_EDGE('',*,*,#44336,.F.);
#64301=ORIENTED_EDGE('',*,*,#44679,.T.);
#64302=ORIENTED_EDGE('',*,*,#44680,.T.);
#64303=ORIENTED_EDGE('',*,*,#44681,.T.);
#64304=ORIENTED_EDGE('',*,*,#44363,.F.);
#64305=ORIENTED_EDGE('',*,*,#44327,.F.);
#64306=ORIENTED_EDGE('',*,*,#44682,.T.);
#64307=ORIENTED_EDGE('',*,*,#44359,.F.);
#64308=ORIENTED_EDGE('',*,*,#44683,.T.);
#64309=ORIENTED_EDGE('',*,*,#44684,.T.);
#64310=ORIENTED_EDGE('',*,*,#44330,.F.);
#64311=ORIENTED_EDGE('',*,*,#44682,.F.);
#64312=ORIENTED_EDGE('',*,*,#44685,.T.);
#64313=ORIENTED_EDGE('',*,*,#44686,.T.);
#64314=ORIENTED_EDGE('',*,*,#44361,.F.);
#64315=ORIENTED_EDGE('',*,*,#43998,.T.);
#64316=ORIENTED_EDGE('',*,*,#44368,.F.);
#64317=ORIENTED_EDGE('',*,*,#44687,.T.);
#64318=ORIENTED_EDGE('',*,*,#44688,.T.);
#64319=ORIENTED_EDGE('',*,*,#44689,.F.);
#64320=ORIENTED_EDGE('',*,*,#44690,.T.);
#64321=ORIENTED_EDGE('',*,*,#44691,.T.);
#64322=ORIENTED_EDGE('',*,*,#44334,.F.);
#64323=ORIENTED_EDGE('',*,*,#43986,.T.);
#64324=ORIENTED_EDGE('',*,*,#44692,.T.);
#64325=ORIENTED_EDGE('',*,*,#44693,.T.);
#64326=ORIENTED_EDGE('',*,*,#44332,.F.);
#64327=ORIENTED_EDGE('',*,*,#44691,.F.);
#64328=ORIENTED_EDGE('',*,*,#44335,.F.);
#64329=ORIENTED_EDGE('',*,*,#44693,.F.);
#64330=ORIENTED_EDGE('',*,*,#44694,.T.);
#64331=ORIENTED_EDGE('',*,*,#44695,.T.);
#64332=ORIENTED_EDGE('',*,*,#44679,.F.);
#64333=ORIENTED_EDGE('',*,*,#44695,.F.);
#64334=ORIENTED_EDGE('',*,*,#44696,.T.);
#64335=ORIENTED_EDGE('',*,*,#44697,.T.);
#64336=ORIENTED_EDGE('',*,*,#44340,.F.);
#64337=ORIENTED_EDGE('',*,*,#44337,.F.);
#64338=ORIENTED_EDGE('',*,*,#44305,.T.);
#64339=ORIENTED_EDGE('',*,*,#44642,.F.);
#64340=ORIENTED_EDGE('',*,*,#44698,.T.);
#64341=ORIENTED_EDGE('',*,*,#44646,.F.);
#64342=ORIENTED_EDGE('',*,*,#44671,.F.);
#64343=ORIENTED_EDGE('',*,*,#44699,.T.);
#64344=ORIENTED_EDGE('',*,*,#44700,.T.);
#64345=ORIENTED_EDGE('',*,*,#44680,.F.);
#64346=ORIENTED_EDGE('',*,*,#44697,.F.);
#64347=ORIENTED_EDGE('',*,*,#44701,.T.);
#64348=ORIENTED_EDGE('',*,*,#44702,.T.);
#64349=ORIENTED_EDGE('',*,*,#44350,.F.);
#64350=ORIENTED_EDGE('',*,*,#43978,.T.);
#64351=ORIENTED_EDGE('',*,*,#44343,.F.);
#64352=ORIENTED_EDGE('',*,*,#43723,.T.);
#64353=ORIENTED_EDGE('',*,*,#44703,.T.);
#64354=ORIENTED_EDGE('',*,*,#43729,.T.);
#64355=ORIENTED_EDGE('',*,*,#43976,.T.);
#64356=ORIENTED_EDGE('',*,*,#44349,.F.);
#64357=ORIENTED_EDGE('',*,*,#43968,.T.);
#64358=ORIENTED_EDGE('',*,*,#44348,.F.);
#64359=ORIENTED_EDGE('',*,*,#43965,.T.);
#64360=ORIENTED_EDGE('',*,*,#44347,.F.);
#64361=ORIENTED_EDGE('',*,*,#44704,.T.);
#64362=ORIENTED_EDGE('',*,*,#43719,.T.);
#64363=ORIENTED_EDGE('',*,*,#43565,.T.);
#64364=ORIENTED_EDGE('',*,*,#43718,.T.);
#64365=ORIENTED_EDGE('',*,*,#43955,.T.);
#64366=ORIENTED_EDGE('',*,*,#44345,.F.);
#64367=ORIENTED_EDGE('',*,*,#43958,.T.);
#64368=ORIENTED_EDGE('',*,*,#44705,.F.);
#64369=ORIENTED_EDGE('',*,*,#44702,.F.);
#64370=ORIENTED_EDGE('',*,*,#44706,.T.);
#64371=ORIENTED_EDGE('',*,*,#44707,.F.);
#64372=ORIENTED_EDGE('',*,*,#44708,.F.);
#64373=ORIENTED_EDGE('',*,*,#44550,.F.);
#64374=ORIENTED_EDGE('',*,*,#44351,.F.);
#64375=ORIENTED_EDGE('',*,*,#44709,.T.);
#64376=ORIENTED_EDGE('',*,*,#44547,.F.);
#64377=ORIENTED_EDGE('',*,*,#44710,.T.);
#64378=ORIENTED_EDGE('',*,*,#44551,.F.);
#64379=ORIENTED_EDGE('',*,*,#44711,.T.);
#64380=ORIENTED_EDGE('',*,*,#44355,.F.);
#64381=ORIENTED_EDGE('',*,*,#44548,.F.);
#64382=ORIENTED_EDGE('',*,*,#44712,.T.);
#64383=ORIENTED_EDGE('',*,*,#44713,.T.);
#64384=ORIENTED_EDGE('',*,*,#44714,.T.);
#64385=ORIENTED_EDGE('',*,*,#44683,.F.);
#64386=ORIENTED_EDGE('',*,*,#44358,.F.);
#64387=ORIENTED_EDGE('',*,*,#44357,.F.);
#64388=ORIENTED_EDGE('',*,*,#44715,.F.);
#64389=ORIENTED_EDGE('',*,*,#44716,.T.);
#64390=ORIENTED_EDGE('',*,*,#44717,.T.);
#64391=ORIENTED_EDGE('',*,*,#44718,.T.);
#64392=ORIENTED_EDGE('',*,*,#44369,.F.);
#64393=ORIENTED_EDGE('',*,*,#44000,.T.);
#64394=ORIENTED_EDGE('',*,*,#44360,.F.);
#64395=ORIENTED_EDGE('',*,*,#43989,.T.);
#64396=ORIENTED_EDGE('',*,*,#44331,.T.);
#64397=ORIENTED_EDGE('',*,*,#44686,.F.);
#64398=ORIENTED_EDGE('',*,*,#44719,.T.);
#64399=ORIENTED_EDGE('',*,*,#44720,.F.);
#64400=ORIENTED_EDGE('',*,*,#44687,.F.);
#64401=ORIENTED_EDGE('',*,*,#44367,.F.);
#64402=ORIENTED_EDGE('',*,*,#44718,.F.);
#64403=ORIENTED_EDGE('',*,*,#44721,.T.);
#64404=ORIENTED_EDGE('',*,*,#44722,.F.);
#64405=ORIENTED_EDGE('',*,*,#44366,.F.);
#64406=ORIENTED_EDGE('',*,*,#44365,.F.);
#64407=ORIENTED_EDGE('',*,*,#44723,.T.);
#64408=ORIENTED_EDGE('',*,*,#44376,.F.);
#64409=ORIENTED_EDGE('',*,*,#44724,.T.);
#64410=ORIENTED_EDGE('',*,*,#44725,.T.);
#64411=ORIENTED_EDGE('',*,*,#44726,.T.);
#64412=ORIENTED_EDGE('',*,*,#44727,.F.);
#64413=ORIENTED_EDGE('',*,*,#44370,.F.);
#64414=ORIENTED_EDGE('',*,*,#44728,.T.);
#64415=ORIENTED_EDGE('',*,*,#44729,.T.);
#64416=ORIENTED_EDGE('',*,*,#44373,.F.);
#64417=ORIENTED_EDGE('',*,*,#44730,.T.);
#64418=ORIENTED_EDGE('',*,*,#44375,.F.);
#64419=ORIENTED_EDGE('',*,*,#44729,.F.);
#64420=ORIENTED_EDGE('',*,*,#44731,.T.);
#64421=ORIENTED_EDGE('',*,*,#44732,.T.);
#64422=ORIENTED_EDGE('',*,*,#44724,.F.);
#64423=ORIENTED_EDGE('',*,*,#44732,.F.);
#64424=ORIENTED_EDGE('',*,*,#44733,.T.);
#64425=ORIENTED_EDGE('',*,*,#44734,.T.);
#64426=ORIENTED_EDGE('',*,*,#44412,.F.);
#64427=ORIENTED_EDGE('',*,*,#44409,.F.);
#64428=ORIENTED_EDGE('',*,*,#44407,.F.);
#64429=ORIENTED_EDGE('',*,*,#44405,.F.);
#64430=ORIENTED_EDGE('',*,*,#44403,.F.);
#64431=ORIENTED_EDGE('',*,*,#44401,.F.);
#64432=ORIENTED_EDGE('',*,*,#44400,.F.);
#64433=ORIENTED_EDGE('',*,*,#44398,.F.);
#64434=ORIENTED_EDGE('',*,*,#44416,.F.);
#64435=ORIENTED_EDGE('',*,*,#44390,.F.);
#64436=ORIENTED_EDGE('',*,*,#44735,.F.);
#64437=ORIENTED_EDGE('',*,*,#44008,.T.);
#64438=ORIENTED_EDGE('',*,*,#44387,.F.);
#64439=ORIENTED_EDGE('',*,*,#44736,.F.);
#64440=ORIENTED_EDGE('',*,*,#44384,.F.);
#64441=ORIENTED_EDGE('',*,*,#44353,.T.);
#64442=ORIENTED_EDGE('',*,*,#44711,.F.);
#64443=ORIENTED_EDGE('',*,*,#44737,.T.);
#64444=ORIENTED_EDGE('',*,*,#44713,.F.);
#64445=ORIENTED_EDGE('',*,*,#44738,.T.);
#64446=ORIENTED_EDGE('',*,*,#44739,.T.);
#64447=ORIENTED_EDGE('',*,*,#44740,.T.);
#64448=ORIENTED_EDGE('',*,*,#44741,.T.);
#64449=ORIENTED_EDGE('',*,*,#44725,.F.);
#64450=ORIENTED_EDGE('',*,*,#44734,.F.);
#64451=ORIENTED_EDGE('',*,*,#44742,.T.);
#64452=ORIENTED_EDGE('',*,*,#44743,.T.);
#64453=ORIENTED_EDGE('',*,*,#44454,.F.);
#64454=ORIENTED_EDGE('',*,*,#44380,.F.);
#64455=ORIENTED_EDGE('',*,*,#44744,.F.);
#64456=ORIENTED_EDGE('',*,*,#44377,.F.);
#64457=ORIENTED_EDGE('',*,*,#44004,.T.);
#64458=ORIENTED_EDGE('',*,*,#44745,.F.);
#64459=ORIENTED_EDGE('',*,*,#44413,.F.);
#64460=ORIENTED_EDGE('',*,*,#44746,.F.);
#64461=ORIENTED_EDGE('',*,*,#44747,.F.);
#64462=ORIENTED_EDGE('',*,*,#44449,.F.);
#64463=ORIENTED_EDGE('',*,*,#44748,.T.);
#64464=ORIENTED_EDGE('',*,*,#43781,.T.);
#64465=ORIENTED_EDGE('',*,*,#43589,.T.);
#64466=ORIENTED_EDGE('',*,*,#43778,.T.);
#64467=ORIENTED_EDGE('',*,*,#44077,.T.);
#64468=ORIENTED_EDGE('',*,*,#44447,.F.);
#64469=ORIENTED_EDGE('',*,*,#44084,.T.);
#64470=ORIENTED_EDGE('',*,*,#43774,.T.);
#64471=ORIENTED_EDGE('',*,*,#44749,.T.);
#64472=ORIENTED_EDGE('',*,*,#44446,.F.);
#64473=ORIENTED_EDGE('',*,*,#44070,.T.);
#64474=ORIENTED_EDGE('',*,*,#44444,.F.);
#64475=ORIENTED_EDGE('',*,*,#44067,.T.);
#64476=ORIENTED_EDGE('',*,*,#43770,.T.);
#64477=ORIENTED_EDGE('',*,*,#43585,.T.);
#64478=ORIENTED_EDGE('',*,*,#44443,.F.);
#64479=ORIENTED_EDGE('',*,*,#44061,.T.);
#64480=ORIENTED_EDGE('',*,*,#43769,.T.);
#64481=ORIENTED_EDGE('',*,*,#43581,.T.);
#64482=ORIENTED_EDGE('',*,*,#43766,.T.);
#64483=ORIENTED_EDGE('',*,*,#44058,.T.);
#64484=ORIENTED_EDGE('',*,*,#44441,.F.);
#64485=ORIENTED_EDGE('',*,*,#44750,.T.);
#64486=ORIENTED_EDGE('',*,*,#44439,.F.);
#64487=ORIENTED_EDGE('',*,*,#44751,.T.);
#64488=ORIENTED_EDGE('',*,*,#44437,.F.);
#64489=ORIENTED_EDGE('',*,*,#44049,.T.);
#64490=ORIENTED_EDGE('',*,*,#43758,.T.);
#64491=ORIENTED_EDGE('',*,*,#43577,.T.);
#64492=ORIENTED_EDGE('',*,*,#43762,.T.);
#64493=ORIENTED_EDGE('',*,*,#44052,.T.);
#64494=ORIENTED_EDGE('',*,*,#44432,.F.);
#64495=ORIENTED_EDGE('',*,*,#44430,.F.);
#64496=ORIENTED_EDGE('',*,*,#44428,.F.);
#64497=ORIENTED_EDGE('',*,*,#44426,.F.);
#64498=ORIENTED_EDGE('',*,*,#44424,.F.);
#64499=ORIENTED_EDGE('',*,*,#44422,.F.);
#64500=ORIENTED_EDGE('',*,*,#44752,.F.);
#64501=ORIENTED_EDGE('',*,*,#44417,.F.);
#64502=ORIENTED_EDGE('',*,*,#44434,.F.);
#64503=ORIENTED_EDGE('',*,*,#44743,.F.);
#64504=ORIENTED_EDGE('',*,*,#44753,.T.);
#64505=ORIENTED_EDGE('',*,*,#44513,.F.);
#64506=ORIENTED_EDGE('',*,*,#44517,.F.);
#64507=ORIENTED_EDGE('',*,*,#44451,.F.);
#64508=ORIENTED_EDGE('',*,*,#44455,.F.);
#64509=ORIENTED_EDGE('',*,*,#44754,.T.);
#64510=ORIENTED_EDGE('',*,*,#44755,.T.);
#64511=ORIENTED_EDGE('',*,*,#44756,.T.);
#64512=ORIENTED_EDGE('',*,*,#44514,.F.);
#64513=ORIENTED_EDGE('',*,*,#44757,.T.);
#64514=ORIENTED_EDGE('',*,*,#44758,.T.);
#64515=ORIENTED_EDGE('',*,*,#44759,.T.);
#64516=ORIENTED_EDGE('',*,*,#44760,.T.);
#64517=ORIENTED_EDGE('',*,*,#44464,.F.);
#64518=ORIENTED_EDGE('',*,*,#44758,.F.);
#64519=ORIENTED_EDGE('',*,*,#44761,.T.);
#64520=ORIENTED_EDGE('',*,*,#44762,.T.);
#64521=ORIENTED_EDGE('',*,*,#44458,.F.);
#64522=ORIENTED_EDGE('',*,*,#44762,.F.);
#64523=ORIENTED_EDGE('',*,*,#44763,.T.);
#64524=ORIENTED_EDGE('',*,*,#44764,.T.);
#64525=ORIENTED_EDGE('',*,*,#44466,.F.);
#64526=ORIENTED_EDGE('',*,*,#44101,.T.);
#64527=ORIENTED_EDGE('',*,*,#44475,.F.);
#64528=ORIENTED_EDGE('',*,*,#44765,.T.);
#64529=ORIENTED_EDGE('',*,*,#44766,.T.);
#64530=ORIENTED_EDGE('',*,*,#44767,.F.);
#64531=ORIENTED_EDGE('',*,*,#44768,.T.);
#64532=ORIENTED_EDGE('',*,*,#44730,.F.);
#64533=ORIENTED_EDGE('',*,*,#44372,.T.);
#64534=ORIENTED_EDGE('',*,*,#44091,.T.);
#64535=ORIENTED_EDGE('',*,*,#44769,.T.);
#64536=ORIENTED_EDGE('',*,*,#44759,.F.);
#64537=ORIENTED_EDGE('',*,*,#44463,.F.);
#64538=ORIENTED_EDGE('',*,*,#44462,.F.);
#64539=ORIENTED_EDGE('',*,*,#44473,.F.);
#64540=ORIENTED_EDGE('',*,*,#44770,.T.);
#64541=ORIENTED_EDGE('',*,*,#44771,.T.);
#64542=ORIENTED_EDGE('',*,*,#44772,.T.);
#64543=ORIENTED_EDGE('',*,*,#44476,.F.);
#64544=ORIENTED_EDGE('',*,*,#44103,.T.);
#64545=ORIENTED_EDGE('',*,*,#44465,.F.);
#64546=ORIENTED_EDGE('',*,*,#44094,.T.);
#64547=ORIENTED_EDGE('',*,*,#44459,.T.);
#64548=ORIENTED_EDGE('',*,*,#44764,.F.);
#64549=ORIENTED_EDGE('',*,*,#44773,.T.);
#64550=ORIENTED_EDGE('',*,*,#44774,.F.);
#64551=ORIENTED_EDGE('',*,*,#44765,.F.);
#64552=ORIENTED_EDGE('',*,*,#44474,.F.);
#64553=ORIENTED_EDGE('',*,*,#44772,.F.);
#64554=ORIENTED_EDGE('',*,*,#44775,.T.);
#64555=ORIENTED_EDGE('',*,*,#44471,.F.);
#64556=ORIENTED_EDGE('',*,*,#44469,.F.);
#64557=ORIENTED_EDGE('',*,*,#44776,.F.);
#64558=ORIENTED_EDGE('',*,*,#44777,.T.);
#64559=ORIENTED_EDGE('',*,*,#44778,.F.);
#64560=ORIENTED_EDGE('',*,*,#44779,.T.);
#64561=ORIENTED_EDGE('',*,*,#44780,.T.);
#64562=ORIENTED_EDGE('',*,*,#44781,.T.);
#64563=ORIENTED_EDGE('',*,*,#44497,.F.);
#64564=ORIENTED_EDGE('',*,*,#44782,.F.);
#64565=ORIENTED_EDGE('',*,*,#44779,.F.);
#64566=ORIENTED_EDGE('',*,*,#44783,.T.);
#64567=ORIENTED_EDGE('',*,*,#44784,.T.);
#64568=ORIENTED_EDGE('',*,*,#44785,.T.);
#64569=ORIENTED_EDGE('',*,*,#44786,.T.);
#64570=ORIENTED_EDGE('',*,*,#44780,.F.);
#64571=ORIENTED_EDGE('',*,*,#44785,.F.);
#64572=ORIENTED_EDGE('',*,*,#44787,.T.);
#64573=ORIENTED_EDGE('',*,*,#44788,.T.);
#64574=ORIENTED_EDGE('',*,*,#44760,.F.);
#64575=ORIENTED_EDGE('',*,*,#44769,.F.);
#64576=ORIENTED_EDGE('',*,*,#44789,.T.);
#64577=ORIENTED_EDGE('',*,*,#44790,.T.);
#64578=ORIENTED_EDGE('',*,*,#44791,.T.);
#64579=ORIENTED_EDGE('',*,*,#44792,.T.);
#64580=ORIENTED_EDGE('',*,*,#44793,.F.);
#64581=ORIENTED_EDGE('',*,*,#44488,.F.);
#64582=ORIENTED_EDGE('',*,*,#44791,.F.);
#64583=ORIENTED_EDGE('',*,*,#44794,.T.);
#64584=ORIENTED_EDGE('',*,*,#44795,.T.);
#64585=ORIENTED_EDGE('',*,*,#44477,.F.);
#64586=ORIENTED_EDGE('',*,*,#44795,.F.);
#64587=ORIENTED_EDGE('',*,*,#44796,.T.);
#64588=ORIENTED_EDGE('',*,*,#44797,.T.);
#64589=ORIENTED_EDGE('',*,*,#44491,.F.);
#64590=ORIENTED_EDGE('',*,*,#44117,.T.);
#64591=ORIENTED_EDGE('',*,*,#44503,.F.);
#64592=ORIENTED_EDGE('',*,*,#44798,.T.);
#64593=ORIENTED_EDGE('',*,*,#44799,.T.);
#64594=ORIENTED_EDGE('',*,*,#44800,.F.);
#64595=ORIENTED_EDGE('',*,*,#44801,.T.);
#64596=ORIENTED_EDGE('',*,*,#44802,.T.);
#64597=ORIENTED_EDGE('',*,*,#44482,.F.);
#64598=ORIENTED_EDGE('',*,*,#44803,.T.);
#64599=ORIENTED_EDGE('',*,*,#44804,.T.);
#64600=ORIENTED_EDGE('',*,*,#44805,.T.);
#64601=ORIENTED_EDGE('',*,*,#44483,.F.);
#64602=ORIENTED_EDGE('',*,*,#44802,.F.);
#64603=ORIENTED_EDGE('',*,*,#44806,.F.);
#64604=ORIENTED_EDGE('',*,*,#44805,.F.);
#64605=ORIENTED_EDGE('',*,*,#44807,.T.);
#64606=ORIENTED_EDGE('',*,*,#44783,.F.);
#64607=ORIENTED_EDGE('',*,*,#44808,.F.);
#64608=ORIENTED_EDGE('',*,*,#44792,.F.);
#64609=ORIENTED_EDGE('',*,*,#44487,.F.);
#64610=ORIENTED_EDGE('',*,*,#44486,.F.);
#64611=ORIENTED_EDGE('',*,*,#44809,.F.);
#64612=ORIENTED_EDGE('',*,*,#44810,.T.);
#64613=ORIENTED_EDGE('',*,*,#44811,.T.);
#64614=ORIENTED_EDGE('',*,*,#44812,.T.);
#64615=ORIENTED_EDGE('',*,*,#44504,.F.);
#64616=ORIENTED_EDGE('',*,*,#44119,.T.);
#64617=ORIENTED_EDGE('',*,*,#44490,.F.);
#64618=ORIENTED_EDGE('',*,*,#44813,.T.);
#64619=ORIENTED_EDGE('',*,*,#44478,.T.);
#64620=ORIENTED_EDGE('',*,*,#44797,.F.);
#64621=ORIENTED_EDGE('',*,*,#44814,.T.);
#64622=ORIENTED_EDGE('',*,*,#44815,.F.);
#64623=ORIENTED_EDGE('',*,*,#44798,.F.);
#64624=ORIENTED_EDGE('',*,*,#44502,.F.);
#64625=ORIENTED_EDGE('',*,*,#44812,.F.);
#64626=ORIENTED_EDGE('',*,*,#44816,.T.);
#64627=ORIENTED_EDGE('',*,*,#44817,.F.);
#64628=ORIENTED_EDGE('',*,*,#44501,.F.);
#64629=ORIENTED_EDGE('',*,*,#44499,.F.);
#64630=ORIENTED_EDGE('',*,*,#44818,.T.);
#64631=ORIENTED_EDGE('',*,*,#44819,.F.);
#64632=ORIENTED_EDGE('',*,*,#44820,.T.);
#64633=ORIENTED_EDGE('',*,*,#44821,.T.);
#64634=ORIENTED_EDGE('',*,*,#44630,.F.);
#64635=ORIENTED_EDGE('',*,*,#44822,.T.);
#64636=ORIENTED_EDGE('',*,*,#44823,.T.);
#64637=ORIENTED_EDGE('',*,*,#44633,.T.);
#64638=ORIENTED_EDGE('',*,*,#44821,.F.);
#64639=ORIENTED_EDGE('',*,*,#44824,.F.);
#64640=ORIENTED_EDGE('',*,*,#44825,.T.);
#64641=ORIENTED_EDGE('',*,*,#44826,.T.);
#64642=ORIENTED_EDGE('',*,*,#44827,.T.);
#64643=ORIENTED_EDGE('',*,*,#44828,.T.);
#64644=ORIENTED_EDGE('',*,*,#44829,.T.);
#64645=ORIENTED_EDGE('',*,*,#44830,.T.);
#64646=ORIENTED_EDGE('',*,*,#44826,.F.);
#64647=ORIENTED_EDGE('',*,*,#44831,.T.);
#64648=ORIENTED_EDGE('',*,*,#44829,.F.);
#64649=ORIENTED_EDGE('',*,*,#44832,.T.);
#64650=ORIENTED_EDGE('',*,*,#44663,.F.);
#64651=ORIENTED_EDGE('',*,*,#44678,.F.);
#64652=ORIENTED_EDGE('',*,*,#44318,.T.);
#64653=ORIENTED_EDGE('',*,*,#44638,.F.);
#64654=ORIENTED_EDGE('',*,*,#44675,.F.);
#64655=ORIENTED_EDGE('',*,*,#44833,.T.);
#64656=ORIENTED_EDGE('',*,*,#44834,.T.);
#64657=ORIENTED_EDGE('',*,*,#44835,.T.);
#64658=ORIENTED_EDGE('',*,*,#44836,.T.);
#64659=ORIENTED_EDGE('',*,*,#44837,.T.);
#64660=ORIENTED_EDGE('',*,*,#44838,.T.);
#64661=ORIENTED_EDGE('',*,*,#44699,.F.);
#64662=ORIENTED_EDGE('',*,*,#44672,.F.);
#64663=ORIENTED_EDGE('',*,*,#44322,.T.);
#64664=ORIENTED_EDGE('',*,*,#44677,.F.);
#64665=ORIENTED_EDGE('',*,*,#44700,.F.);
#64666=ORIENTED_EDGE('',*,*,#44838,.F.);
#64667=ORIENTED_EDGE('',*,*,#44837,.F.);
#64668=ORIENTED_EDGE('',*,*,#44836,.F.);
#64669=ORIENTED_EDGE('',*,*,#44835,.F.);
#64670=ORIENTED_EDGE('',*,*,#44834,.F.);
#64671=ORIENTED_EDGE('',*,*,#44839,.T.);
#64672=ORIENTED_EDGE('',*,*,#44688,.F.);
#64673=ORIENTED_EDGE('',*,*,#44723,.F.);
#64674=ORIENTED_EDGE('',*,*,#44364,.T.);
#64675=ORIENTED_EDGE('',*,*,#44681,.F.);
#64676=ORIENTED_EDGE('',*,*,#44712,.F.);
#64677=ORIENTED_EDGE('',*,*,#44709,.F.);
#64678=ORIENTED_EDGE('',*,*,#44708,.T.);
#64679=ORIENTED_EDGE('',*,*,#44707,.T.);
#64680=ORIENTED_EDGE('',*,*,#44706,.F.);
#64681=ORIENTED_EDGE('',*,*,#44701,.F.);
#64682=ORIENTED_EDGE('',*,*,#44696,.F.);
#64683=ORIENTED_EDGE('',*,*,#44694,.F.);
#64684=ORIENTED_EDGE('',*,*,#44692,.F.);
#64685=ORIENTED_EDGE('',*,*,#44690,.F.);
#64686=ORIENTED_EDGE('',*,*,#44840,.T.);
#64687=ORIENTED_EDGE('',*,*,#44719,.F.);
#64688=ORIENTED_EDGE('',*,*,#44685,.F.);
#64689=ORIENTED_EDGE('',*,*,#44684,.F.);
#64690=ORIENTED_EDGE('',*,*,#44714,.F.);
#64691=ORIENTED_EDGE('',*,*,#44737,.F.);
#64692=ORIENTED_EDGE('',*,*,#44717,.F.);
#64693=ORIENTED_EDGE('',*,*,#44841,.T.);
#64694=ORIENTED_EDGE('',*,*,#44842,.T.);
#64695=ORIENTED_EDGE('',*,*,#44738,.F.);
#64696=ORIENTED_EDGE('',*,*,#44716,.F.);
#64697=ORIENTED_EDGE('',*,*,#44843,.T.);
#64698=ORIENTED_EDGE('',*,*,#44721,.F.);
#64699=ORIENTED_EDGE('',*,*,#44842,.F.);
#64700=ORIENTED_EDGE('',*,*,#44844,.T.);
#64701=ORIENTED_EDGE('',*,*,#44845,.T.);
#64702=ORIENTED_EDGE('',*,*,#44739,.F.);
#64703=ORIENTED_EDGE('',*,*,#44846,.T.);
#64704=ORIENTED_EDGE('',*,*,#44740,.F.);
#64705=ORIENTED_EDGE('',*,*,#44845,.F.);
#64706=ORIENTED_EDGE('',*,*,#44847,.T.);
#64707=ORIENTED_EDGE('',*,*,#44848,.T.);
#64708=ORIENTED_EDGE('',*,*,#44773,.F.);
#64709=ORIENTED_EDGE('',*,*,#44763,.F.);
#64710=ORIENTED_EDGE('',*,*,#44761,.F.);
#64711=ORIENTED_EDGE('',*,*,#44757,.F.);
#64712=ORIENTED_EDGE('',*,*,#44788,.F.);
#64713=ORIENTED_EDGE('',*,*,#44849,.T.);
#64714=ORIENTED_EDGE('',*,*,#44754,.F.);
#64715=ORIENTED_EDGE('',*,*,#44753,.F.);
#64716=ORIENTED_EDGE('',*,*,#44742,.F.);
#64717=ORIENTED_EDGE('',*,*,#44733,.F.);
#64718=ORIENTED_EDGE('',*,*,#44731,.F.);
#64719=ORIENTED_EDGE('',*,*,#44728,.F.);
#64720=ORIENTED_EDGE('',*,*,#44768,.F.);
#64721=ORIENTED_EDGE('',*,*,#44771,.F.);
#64722=ORIENTED_EDGE('',*,*,#44850,.T.);
#64723=ORIENTED_EDGE('',*,*,#44851,.T.);
#64724=ORIENTED_EDGE('',*,*,#44789,.F.);
#64725=ORIENTED_EDGE('',*,*,#44770,.F.);
#64726=ORIENTED_EDGE('',*,*,#44472,.T.);
#64727=ORIENTED_EDGE('',*,*,#44775,.F.);
#64728=ORIENTED_EDGE('',*,*,#44786,.F.);
#64729=ORIENTED_EDGE('',*,*,#44851,.F.);
#64730=ORIENTED_EDGE('',*,*,#44852,.T.);
#64731=ORIENTED_EDGE('',*,*,#44799,.F.);
#64732=ORIENTED_EDGE('',*,*,#44818,.F.);
#64733=ORIENTED_EDGE('',*,*,#44498,.T.);
#64734=ORIENTED_EDGE('',*,*,#44781,.F.);
#64735=ORIENTED_EDGE('',*,*,#44853,.F.);
#64736=ORIENTED_EDGE('',*,*,#44827,.F.);
#64737=ORIENTED_EDGE('',*,*,#44830,.F.);
#64738=ORIENTED_EDGE('',*,*,#44831,.F.);
#64739=ORIENTED_EDGE('',*,*,#44637,.T.);
#64740=ORIENTED_EDGE('',*,*,#44669,.T.);
#64741=ORIENTED_EDGE('',*,*,#44854,.F.);
#64742=ORIENTED_EDGE('',*,*,#44822,.F.);
#64743=ORIENTED_EDGE('',*,*,#44820,.F.);
#64744=ORIENTED_EDGE('',*,*,#44855,.F.);
#64745=ORIENTED_EDGE('',*,*,#44856,.F.);
#64746=ORIENTED_EDGE('',*,*,#44815,.T.);
#64747=ORIENTED_EDGE('',*,*,#44857,.F.);
#64748=ORIENTED_EDGE('',*,*,#44800,.T.);
#64749=ORIENTED_EDGE('',*,*,#44852,.F.);
#64750=ORIENTED_EDGE('',*,*,#44850,.F.);
#64751=ORIENTED_EDGE('',*,*,#44774,.T.);
#64752=ORIENTED_EDGE('',*,*,#44848,.F.);
#64753=ORIENTED_EDGE('',*,*,#44767,.T.);
#64754=ORIENTED_EDGE('',*,*,#44858,.F.);
#64755=ORIENTED_EDGE('',*,*,#44847,.F.);
#64756=ORIENTED_EDGE('',*,*,#44844,.F.);
#64757=ORIENTED_EDGE('',*,*,#44841,.F.);
#64758=ORIENTED_EDGE('',*,*,#44720,.T.);
#64759=ORIENTED_EDGE('',*,*,#44840,.F.);
#64760=ORIENTED_EDGE('',*,*,#44689,.T.);
#64761=ORIENTED_EDGE('',*,*,#44839,.F.);
#64762=ORIENTED_EDGE('',*,*,#44833,.F.);
#64763=ORIENTED_EDGE('',*,*,#44674,.T.);
#64764=ORIENTED_EDGE('',*,*,#44859,.F.);
#64765=ORIENTED_EDGE('',*,*,#44664,.T.);
#64766=ORIENTED_EDGE('',*,*,#44832,.F.);
#64767=ORIENTED_EDGE('',*,*,#44828,.F.);
#64768=ORIENTED_EDGE('',*,*,#44825,.F.);
#64769=ORIENTED_EDGE('',*,*,#42892,.T.);
#64770=ORIENTED_EDGE('',*,*,#42891,.T.);
#64771=ORIENTED_EDGE('',*,*,#42976,.T.);
#64772=ORIENTED_EDGE('',*,*,#44860,.T.);
#64773=ORIENTED_EDGE('',*,*,#44861,.T.);
#64774=ORIENTED_EDGE('',*,*,#44862,.T.);
#64775=ORIENTED_EDGE('',*,*,#42888,.T.);
#64776=ORIENTED_EDGE('',*,*,#44861,.F.);
#64777=ORIENTED_EDGE('',*,*,#44860,.F.);
#64778=ORIENTED_EDGE('',*,*,#42975,.T.);
#64779=ORIENTED_EDGE('',*,*,#42980,.T.);
#64780=ORIENTED_EDGE('',*,*,#42979,.T.);
#64781=ORIENTED_EDGE('',*,*,#42982,.T.);
#64782=ORIENTED_EDGE('',*,*,#44862,.F.);
#64783=ORIENTED_EDGE('',*,*,#44863,.T.);
#64784=ORIENTED_EDGE('',*,*,#42856,.F.);
#64785=ORIENTED_EDGE('',*,*,#42906,.F.);
#64786=ORIENTED_EDGE('',*,*,#43264,.T.);
#64787=ORIENTED_EDGE('',*,*,#43261,.T.);
#64788=ORIENTED_EDGE('',*,*,#43063,.T.);
#64789=ORIENTED_EDGE('',*,*,#43343,.T.);
#64790=ORIENTED_EDGE('',*,*,#43342,.T.);
#64791=ORIENTED_EDGE('',*,*,#43504,.F.);
#64792=ORIENTED_EDGE('',*,*,#43094,.T.);
#64793=ORIENTED_EDGE('',*,*,#43093,.T.);
#64794=ORIENTED_EDGE('',*,*,#42903,.F.);
#64795=ORIENTED_EDGE('',*,*,#43364,.T.);
#64796=ORIENTED_EDGE('',*,*,#43363,.T.);
#64797=ORIENTED_EDGE('',*,*,#43502,.F.);
#64798=ORIENTED_EDGE('',*,*,#43146,.T.);
#64799=ORIENTED_EDGE('',*,*,#43145,.T.);
#64800=ORIENTED_EDGE('',*,*,#42935,.F.);
#64801=ORIENTED_EDGE('',*,*,#43123,.F.);
#64802=ORIENTED_EDGE('',*,*,#43122,.F.);
#64803=ORIENTED_EDGE('',*,*,#43503,.F.);
#64804=ORIENTED_EDGE('',*,*,#43361,.T.);
#64805=ORIENTED_EDGE('',*,*,#43360,.T.);
#64806=ORIENTED_EDGE('',*,*,#42932,.T.);
#64807=ORIENTED_EDGE('',*,*,#44864,.T.);
#64808=ORIENTED_EDGE('',*,*,#44865,.T.);
#64809=ORIENTED_EDGE('',*,*,#44866,.T.);
#64810=ORIENTED_EDGE('',*,*,#42964,.F.);
#64811=ORIENTED_EDGE('',*,*,#43229,.F.);
#64812=ORIENTED_EDGE('',*,*,#43228,.F.);
#64813=ORIENTED_EDGE('',*,*,#43418,.T.);
#64814=ORIENTED_EDGE('',*,*,#43231,.T.);
#64815=ORIENTED_EDGE('',*,*,#43230,.T.);
#64816=ORIENTED_EDGE('',*,*,#42899,.T.);
#64817=ORIENTED_EDGE('',*,*,#44866,.F.);
#64818=ORIENTED_EDGE('',*,*,#44865,.F.);
#64819=ORIENTED_EDGE('',*,*,#44864,.F.);
#64820=ORIENTED_EDGE('',*,*,#43417,.T.);
#64821=ORIENTED_EDGE('',*,*,#43432,.T.);
#64822=ORIENTED_EDGE('',*,*,#43431,.T.);
#64823=ORIENTED_EDGE('',*,*,#43505,.F.);
#64824=ORIENTED_EDGE('',*,*,#43340,.T.);
#64825=ORIENTED_EDGE('',*,*,#43259,.F.);
#64826=ORIENTED_EDGE('',*,*,#43463,.T.);
#64827=ORIENTED_EDGE('',*,*,#43462,.T.);
#64828=ORIENTED_EDGE('',*,*,#43511,.F.);
#64829=ORIENTED_EDGE('',*,*,#43338,.T.);
#64830=ORIENTED_EDGE('',*,*,#43306,.F.);
#64831=ORIENTED_EDGE('',*,*,#43337,.T.);
#64832=ORIENTED_EDGE('',*,*,#43336,.T.);
#64833=ORIENTED_EDGE('',*,*,#43510,.F.);
#64834=ORIENTED_EDGE('',*,*,#43480,.T.);
#64835=ORIENTED_EDGE('',*,*,#43479,.T.);
#64836=ORIENTED_EDGE('',*,*,#43308,.F.);
#64837=ORIENTED_EDGE('',*,*,#43560,.T.);
#64838=ORIENTED_EDGE('',*,*,#43559,.T.);
#64839=ORIENTED_EDGE('',*,*,#43561,.T.);
#64840=ORIENTED_EDGE('',*,*,#43017,.T.);
#64841=ORIENTED_EDGE('',*,*,#43016,.T.);
#64842=ORIENTED_EDGE('',*,*,#42993,.T.);
#64843=ORIENTED_EDGE('',*,*,#43269,.F.);
#64844=ORIENTED_EDGE('',*,*,#44169,.F.);
#64845=ORIENTED_EDGE('',*,*,#43804,.F.);
#64846=ORIENTED_EDGE('',*,*,#43609,.T.);
#64847=ORIENTED_EDGE('',*,*,#43436,.T.);
#64848=ORIENTED_EDGE('',*,*,#43270,.F.);
#64849=ORIENTED_EDGE('',*,*,#44867,.F.);
#64850=ORIENTED_EDGE('',*,*,#43426,.F.);
#64851=ORIENTED_EDGE('',*,*,#43425,.F.);
#64852=ORIENTED_EDGE('',*,*,#43369,.T.);
#64853=ORIENTED_EDGE('',*,*,#44283,.F.);
#64854=ORIENTED_EDGE('',*,*,#43687,.T.);
#64855=ORIENTED_EDGE('',*,*,#43686,.T.);
#64856=ORIENTED_EDGE('',*,*,#43249,.T.);
#64857=ORIENTED_EDGE('',*,*,#44703,.F.);
#64858=ORIENTED_EDGE('',*,*,#43722,.T.);
#64859=ORIENTED_EDGE('',*,*,#43973,.F.);
#64860=ORIENTED_EDGE('',*,*,#43726,.T.);
#64861=ORIENTED_EDGE('',*,*,#43814,.T.);
#64862=ORIENTED_EDGE('',*,*,#43817,.T.);
#64863=ORIENTED_EDGE('',*,*,#43608,.F.);
#64864=ORIENTED_EDGE('',*,*,#43807,.T.);
#64865=ORIENTED_EDGE('',*,*,#43806,.T.);
#64866=ORIENTED_EDGE('',*,*,#44168,.F.);
#64867=ORIENTED_EDGE('',*,*,#44174,.F.);
#64868=ORIENTED_EDGE('',*,*,#43874,.T.);
#64869=ORIENTED_EDGE('',*,*,#43873,.T.);
#64870=ORIENTED_EDGE('',*,*,#43648,.T.);
#64871=ORIENTED_EDGE('',*,*,#43855,.T.);
#64872=ORIENTED_EDGE('',*,*,#43854,.T.);
#64873=ORIENTED_EDGE('',*,*,#44217,.F.);
#64874=ORIENTED_EDGE('',*,*,#44227,.F.);
#64875=ORIENTED_EDGE('',*,*,#43925,.T.);
#64876=ORIENTED_EDGE('',*,*,#43924,.T.);
#64877=ORIENTED_EDGE('',*,*,#43562,.F.);
#64878=ORIENTED_EDGE('',*,*,#43557,.F.);
#64879=ORIENTED_EDGE('',*,*,#43556,.F.);
#64880=ORIENTED_EDGE('',*,*,#44298,.F.);
#64881=ORIENTED_EDGE('',*,*,#43837,.F.);
#64882=ORIENTED_EDGE('',*,*,#44202,.T.);
#64883=ORIENTED_EDGE('',*,*,#44868,.T.);
#64884=ORIENTED_EDGE('',*,*,#44869,.T.);
#64885=ORIENTED_EDGE('',*,*,#44870,.T.);
#64886=ORIENTED_EDGE('',*,*,#43438,.T.);
#64887=ORIENTED_EDGE('',*,*,#44870,.F.);
#64888=ORIENTED_EDGE('',*,*,#44869,.F.);
#64889=ORIENTED_EDGE('',*,*,#44868,.F.);
#64890=ORIENTED_EDGE('',*,*,#44201,.T.);
#64891=ORIENTED_EDGE('',*,*,#43842,.T.);
#64892=ORIENTED_EDGE('',*,*,#43841,.T.);
#64893=ORIENTED_EDGE('',*,*,#43618,.F.);
#64894=ORIENTED_EDGE('',*,*,#44239,.T.);
#64895=ORIENTED_EDGE('',*,*,#44238,.T.);
#64896=ORIENTED_EDGE('',*,*,#44237,.T.);
#64897=ORIENTED_EDGE('',*,*,#43640,.T.);
#64898=ORIENTED_EDGE('',*,*,#43860,.F.);
#64899=ORIENTED_EDGE('',*,*,#43859,.F.);
#64900=ORIENTED_EDGE('',*,*,#44226,.T.);
#64901=ORIENTED_EDGE('',*,*,#43666,.F.);
#64902=ORIENTED_EDGE('',*,*,#44871,.T.);
#64903=ORIENTED_EDGE('',*,*,#44244,.T.);
#64904=ORIENTED_EDGE('',*,*,#44871,.F.);
#64905=ORIENTED_EDGE('',*,*,#43893,.F.);
#64906=ORIENTED_EDGE('',*,*,#43892,.F.);
#64907=ORIENTED_EDGE('',*,*,#44266,.T.);
#64908=ORIENTED_EDGE('',*,*,#44872,.T.);
#64909=ORIENTED_EDGE('',*,*,#44873,.T.);
#64910=ORIENTED_EDGE('',*,*,#43490,.T.);
#64911=ORIENTED_EDGE('',*,*,#44873,.F.);
#64912=ORIENTED_EDGE('',*,*,#44872,.F.);
#64913=ORIENTED_EDGE('',*,*,#44265,.T.);
#64914=ORIENTED_EDGE('',*,*,#43897,.T.);
#64915=ORIENTED_EDGE('',*,*,#43660,.F.);
#64916=ORIENTED_EDGE('',*,*,#44704,.F.);
#64917=ORIENTED_EDGE('',*,*,#44346,.T.);
#64918=ORIENTED_EDGE('',*,*,#43962,.T.);
#64919=ORIENTED_EDGE('',*,*,#43720,.F.);
#64920=ORIENTED_EDGE('',*,*,#44419,.T.);
#64921=ORIENTED_EDGE('',*,*,#44033,.F.);
#64922=ORIENTED_EDGE('',*,*,#44048,.T.);
#64923=ORIENTED_EDGE('',*,*,#44435,.T.);
#64924=ORIENTED_EDGE('',*,*,#44751,.F.);
#64925=ORIENTED_EDGE('',*,*,#44438,.T.);
#64926=ORIENTED_EDGE('',*,*,#44055,.T.);
#64927=ORIENTED_EDGE('',*,*,#44436,.T.);
#64928=ORIENTED_EDGE('',*,*,#44750,.F.);
#64929=ORIENTED_EDGE('',*,*,#44440,.T.);
#64930=ORIENTED_EDGE('',*,*,#44065,.F.);
#64931=ORIENTED_EDGE('',*,*,#44442,.T.);
#64932=ORIENTED_EDGE('',*,*,#44749,.F.);
#64933=ORIENTED_EDGE('',*,*,#43773,.F.);
#64934=ORIENTED_EDGE('',*,*,#44075,.F.);
#64935=ORIENTED_EDGE('',*,*,#44445,.T.);
#64936=ORIENTED_EDGE('',*,*,#44748,.F.);
#64937=ORIENTED_EDGE('',*,*,#44448,.T.);
#64938=ORIENTED_EDGE('',*,*,#44080,.T.);
#64939=ORIENTED_EDGE('',*,*,#43779,.F.);
#64940=ORIENTED_EDGE('',*,*,#44803,.F.);
#64941=ORIENTED_EDGE('',*,*,#44481,.T.);
#64942=ORIENTED_EDGE('',*,*,#44107,.F.);
#64943=ORIENTED_EDGE('',*,*,#44492,.T.);
#64944=ORIENTED_EDGE('',*,*,#44110,.F.);
#64945=ORIENTED_EDGE('',*,*,#44479,.T.);
#64946=ORIENTED_EDGE('',*,*,#44813,.F.);
#64947=ORIENTED_EDGE('',*,*,#44489,.T.);
#64948=ORIENTED_EDGE('',*,*,#44559,.F.);
#64949=ORIENTED_EDGE('',*,*,#44561,.F.);
#64950=ORIENTED_EDGE('',*,*,#44155,.T.);
#64951=ORIENTED_EDGE('',*,*,#43792,.F.);
#64952=ORIENTED_EDGE('',*,*,#43791,.F.);
#64953=ORIENTED_EDGE('',*,*,#44557,.T.);
#64954=ORIENTED_EDGE('',*,*,#43542,.T.);
#64955=ORIENTED_EDGE('',*,*,#44157,.F.);
#64956=ORIENTED_EDGE('',*,*,#44565,.T.);
#64957=ORIENTED_EDGE('',*,*,#44173,.T.);
#64958=ORIENTED_EDGE('',*,*,#44254,.T.);
#64959=ORIENTED_EDGE('',*,*,#43798,.F.);
#64960=ORIENTED_EDGE('',*,*,#43840,.F.);
#64961=ORIENTED_EDGE('',*,*,#44200,.F.);
#64962=ORIENTED_EDGE('',*,*,#44575,.T.);
#64963=ORIENTED_EDGE('',*,*,#44245,.T.);
#64964=ORIENTED_EDGE('',*,*,#43888,.F.);
#64965=ORIENTED_EDGE('',*,*,#43877,.F.);
#64966=ORIENTED_EDGE('',*,*,#44233,.F.);
#64967=ORIENTED_EDGE('',*,*,#44583,.T.);
#64968=ORIENTED_EDGE('',*,*,#44247,.T.);
#64969=ORIENTED_EDGE('',*,*,#43886,.F.);
#64970=ORIENTED_EDGE('',*,*,#44609,.T.);
#64971=ORIENTED_EDGE('',*,*,#44291,.T.);
#64972=ORIENTED_EDGE('',*,*,#43917,.F.);
#64973=ORIENTED_EDGE('',*,*,#43254,.T.);
#64974=ORIENTED_EDGE('',*,*,#44620,.T.);
#64975=ORIENTED_EDGE('',*,*,#44619,.T.);
#64976=ORIENTED_EDGE('',*,*,#42793,.T.);
#64977=ORIENTED_EDGE('',*,*,#43923,.F.);
#64978=ORIENTED_EDGE('',*,*,#43922,.F.);
#64979=ORIENTED_EDGE('',*,*,#44297,.F.);
#64980=ORIENTED_EDGE('',*,*,#43931,.F.);
#64981=ORIENTED_EDGE('',*,*,#43930,.F.);
#64982=ORIENTED_EDGE('',*,*,#44302,.F.);
#64983=ORIENTED_EDGE('',*,*,#44627,.T.);
#64984=ORIENTED_EDGE('',*,*,#43410,.T.);
#64985=ORIENTED_EDGE('',*,*,#44657,.T.);
#64986=ORIENTED_EDGE('',*,*,#44656,.T.);
#64987=ORIENTED_EDGE('',*,*,#43711,.T.);
#64988=ORIENTED_EDGE('',*,*,#44651,.T.);
#64989=ORIENTED_EDGE('',*,*,#44650,.T.);
#64990=ORIENTED_EDGE('',*,*,#44652,.T.);
#64991=ORIENTED_EDGE('',*,*,#44843,.F.);
#64992=ORIENTED_EDGE('',*,*,#44715,.T.);
#64993=ORIENTED_EDGE('',*,*,#43994,.F.);
#64994=ORIENTED_EDGE('',*,*,#44722,.T.);
#64995=ORIENTED_EDGE('',*,*,#44745,.T.);
#64996=ORIENTED_EDGE('',*,*,#44007,.F.);
#64997=ORIENTED_EDGE('',*,*,#44131,.F.);
#64998=ORIENTED_EDGE('',*,*,#44527,.T.);
#64999=ORIENTED_EDGE('',*,*,#44526,.T.);
#65000=ORIENTED_EDGE('',*,*,#44414,.T.);
#65001=ORIENTED_EDGE('',*,*,#44522,.T.);
#65002=ORIENTED_EDGE('',*,*,#44378,.F.);
#65003=ORIENTED_EDGE('',*,*,#44744,.T.);
#65004=ORIENTED_EDGE('',*,*,#44383,.T.);
#65005=ORIENTED_EDGE('',*,*,#44541,.T.);
#65006=ORIENTED_EDGE('',*,*,#44385,.F.);
#65007=ORIENTED_EDGE('',*,*,#44736,.T.);
#65008=ORIENTED_EDGE('',*,*,#44389,.T.);
#65009=ORIENTED_EDGE('',*,*,#44735,.T.);
#65010=ORIENTED_EDGE('',*,*,#44395,.T.);
#65011=ORIENTED_EDGE('',*,*,#44535,.T.);
#65012=ORIENTED_EDGE('',*,*,#44009,.F.);
#65013=ORIENTED_EDGE('',*,*,#44421,.T.);
#65014=ORIENTED_EDGE('',*,*,#44034,.F.);
#65015=ORIENTED_EDGE('',*,*,#44418,.F.);
#65016=ORIENTED_EDGE('',*,*,#44752,.T.);
#65017=ORIENTED_EDGE('',*,*,#44097,.F.);
#65018=ORIENTED_EDGE('',*,*,#44096,.F.);
#65019=ORIENTED_EDGE('',*,*,#44727,.T.);
#65020=ORIENTED_EDGE('',*,*,#44874,.F.);
#65021=ORIENTED_EDGE('',*,*,#44776,.T.);
#65022=ORIENTED_EDGE('',*,*,#44106,.F.);
#65023=ORIENTED_EDGE('',*,*,#44782,.T.);
#65024=ORIENTED_EDGE('',*,*,#44875,.F.);
#65025=ORIENTED_EDGE('',*,*,#44493,.T.);
#65026=ORIENTED_EDGE('',*,*,#44105,.F.);
#65027=ORIENTED_EDGE('',*,*,#44104,.F.);
#65028=ORIENTED_EDGE('',*,*,#44484,.F.);
#65029=ORIENTED_EDGE('',*,*,#44806,.T.);
#65030=ORIENTED_EDGE('',*,*,#44778,.T.);
#65031=ORIENTED_EDGE('',*,*,#44876,.F.);
#65032=ORIENTED_EDGE('',*,*,#44809,.T.);
#65033=ORIENTED_EDGE('',*,*,#44113,.F.);
#65034=ORIENTED_EDGE('',*,*,#44112,.F.);
#65035=ORIENTED_EDGE('',*,*,#44111,.F.);
#65036=ORIENTED_EDGE('',*,*,#44817,.T.);
#65037=ORIENTED_EDGE('',*,*,#44877,.T.);
#65038=ORIENTED_EDGE('',*,*,#44878,.T.);
#65039=ORIENTED_EDGE('',*,*,#44705,.T.);
#65040=ORIENTED_EDGE('',*,*,#44878,.F.);
#65041=ORIENTED_EDGE('',*,*,#44879,.T.);
#65042=ORIENTED_EDGE('',*,*,#44880,.T.);
#65043=ORIENTED_EDGE('',*,*,#44747,.T.);
#65044=ORIENTED_EDGE('',*,*,#44880,.F.);
#65045=ORIENTED_EDGE('',*,*,#44881,.T.);
#65046=ORIENTED_EDGE('',*,*,#44882,.T.);
#65047=ORIENTED_EDGE('',*,*,#44746,.T.);
#65048=ORIENTED_EDGE('',*,*,#44882,.F.);
#65049=ORIENTED_EDGE('',*,*,#44605,.F.);
#65050=ORIENTED_EDGE('',*,*,#44604,.F.);
#65051=ORIENTED_EDGE('',*,*,#44883,.T.);
#65052=ORIENTED_EDGE('',*,*,#44611,.T.);
#65053=ORIENTED_EDGE('',*,*,#44610,.T.);
#65054=ORIENTED_EDGE('',*,*,#44289,.F.);
#65055=ORIENTED_EDGE('',*,*,#44665,.F.);
#65056=ORIENTED_EDGE('',*,*,#44660,.F.);
#65057=ORIENTED_EDGE('',*,*,#44859,.T.);
#65058=ORIENTED_EDGE('',*,*,#44673,.F.);
#65059=ORIENTED_EDGE('',*,*,#44658,.F.);
#65060=ORIENTED_EDGE('',*,*,#44655,.F.);
#65061=ORIENTED_EDGE('',*,*,#44654,.F.);
#65062=ORIENTED_EDGE('',*,*,#44653,.F.);
#65063=ORIENTED_EDGE('',*,*,#44649,.F.);
#65064=ORIENTED_EDGE('',*,*,#44647,.F.);
#65065=ORIENTED_EDGE('',*,*,#44643,.F.);
#65066=ORIENTED_EDGE('',*,*,#44698,.F.);
#65067=ORIENTED_EDGE('',*,*,#44641,.F.);
#65068=ORIENTED_EDGE('',*,*,#44639,.F.);
#65069=ORIENTED_EDGE('',*,*,#44823,.F.);
#65070=ORIENTED_EDGE('',*,*,#44854,.T.);
#65071=ORIENTED_EDGE('',*,*,#44670,.F.);
#65072=ORIENTED_EDGE('',*,*,#44667,.F.);
#65073=ORIENTED_EDGE('',*,*,#44858,.T.);
#65074=ORIENTED_EDGE('',*,*,#44766,.F.);
#65075=ORIENTED_EDGE('',*,*,#44777,.F.);
#65076=ORIENTED_EDGE('',*,*,#44874,.T.);
#65077=ORIENTED_EDGE('',*,*,#44726,.F.);
#65078=ORIENTED_EDGE('',*,*,#44741,.F.);
#65079=ORIENTED_EDGE('',*,*,#44846,.F.);
#65080=ORIENTED_EDGE('',*,*,#43185,.T.);
#65081=ORIENTED_EDGE('',*,*,#43184,.T.);
#65082=ORIENTED_EDGE('',*,*,#42961,.F.);
#65083=ORIENTED_EDGE('',*,*,#43213,.T.);
#65084=ORIENTED_EDGE('',*,*,#43323,.T.);
#65085=ORIENTED_EDGE('',*,*,#43180,.T.);
#65086=ORIENTED_EDGE('',*,*,#44863,.F.);
#65087=ORIENTED_EDGE('',*,*,#43062,.F.);
#65088=ORIENTED_EDGE('',*,*,#43322,.T.);
#65089=ORIENTED_EDGE('',*,*,#43321,.F.);
#65090=ORIENTED_EDGE('',*,*,#43070,.T.);
#65091=ORIENTED_EDGE('',*,*,#42857,.F.);
#65092=ORIENTED_EDGE('',*,*,#43073,.F.);
#65093=ORIENTED_EDGE('',*,*,#43265,.T.);
#65094=ORIENTED_EDGE('',*,*,#44867,.T.);
#65095=ORIENTED_EDGE('',*,*,#43279,.T.);
#65096=ORIENTED_EDGE('',*,*,#43021,.F.);
#65097=ORIENTED_EDGE('',*,*,#42951,.T.);
#65098=ORIENTED_EDGE('',*,*,#43534,.T.);
#65099=ORIENTED_EDGE('',*,*,#43673,.T.);
#65100=ORIENTED_EDGE('',*,*,#43423,.F.);
#65101=ORIENTED_EDGE('',*,*,#44253,.T.);
#65102=ORIENTED_EDGE('',*,*,#43898,.T.);
#65103=ORIENTED_EDGE('',*,*,#43669,.F.);
#65104=ORIENTED_EDGE('',*,*,#43668,.F.);
#65105=ORIENTED_EDGE('',*,*,#43801,.F.);
#65106=ORIENTED_EDGE('',*,*,#43800,.F.);
#65107=ORIENTED_EDGE('',*,*,#44461,.T.);
#65108=ORIENTED_EDGE('',*,*,#44468,.T.);
#65109=ORIENTED_EDGE('',*,*,#44470,.T.);
#65110=ORIENTED_EDGE('',*,*,#44875,.T.);
#65111=ORIENTED_EDGE('',*,*,#44496,.T.);
#65112=ORIENTED_EDGE('',*,*,#44495,.T.);
#65113=ORIENTED_EDGE('',*,*,#44500,.T.);
#65114=ORIENTED_EDGE('',*,*,#44884,.F.);
#65115=ORIENTED_EDGE('',*,*,#44632,.F.);
#65116=ORIENTED_EDGE('',*,*,#44635,.F.);
#65117=ORIENTED_EDGE('',*,*,#44640,.F.);
#65118=ORIENTED_EDGE('',*,*,#44512,.F.);
#65119=ORIENTED_EDGE('',*,*,#44124,.T.);
#65120=ORIENTED_EDGE('',*,*,#44123,.T.);
#65121=ORIENTED_EDGE('',*,*,#44509,.F.);
#65122=ORIENTED_EDGE('',*,*,#44507,.F.);
#65123=ORIENTED_EDGE('',*,*,#44505,.F.);
#65124=ORIENTED_EDGE('',*,*,#43784,.T.);
#65125=ORIENTED_EDGE('',*,*,#44142,.T.);
#65126=ORIENTED_EDGE('',*,*,#44554,.F.);
#65127=ORIENTED_EDGE('',*,*,#44552,.F.);
#65128=ORIENTED_EDGE('',*,*,#44710,.F.);
#65129=ORIENTED_EDGE('',*,*,#44546,.F.);
#65130=ORIENTED_EDGE('',*,*,#44549,.F.);
#65131=ORIENTED_EDGE('',*,*,#44141,.T.);
#65132=ORIENTED_EDGE('',*,*,#44140,.T.);
#65133=ORIENTED_EDGE('',*,*,#44545,.F.);
#65134=ORIENTED_EDGE('',*,*,#44543,.F.);
#65135=ORIENTED_EDGE('',*,*,#44542,.F.);
#65136=ORIENTED_EDGE('',*,*,#44539,.F.);
#65137=ORIENTED_EDGE('',*,*,#44537,.F.);
#65138=ORIENTED_EDGE('',*,*,#44536,.F.);
#65139=ORIENTED_EDGE('',*,*,#44533,.F.);
#65140=ORIENTED_EDGE('',*,*,#44531,.F.);
#65141=ORIENTED_EDGE('',*,*,#44529,.F.);
#65142=ORIENTED_EDGE('',*,*,#44528,.F.);
#65143=ORIENTED_EDGE('',*,*,#44128,.T.);
#65144=ORIENTED_EDGE('',*,*,#44127,.T.);
#65145=ORIENTED_EDGE('',*,*,#44525,.F.);
#65146=ORIENTED_EDGE('',*,*,#44523,.F.);
#65147=ORIENTED_EDGE('',*,*,#44520,.F.);
#65148=ORIENTED_EDGE('',*,*,#44518,.F.);
#65149=ORIENTED_EDGE('',*,*,#44453,.T.);
#65150=ORIENTED_EDGE('',*,*,#44516,.T.);
#65151=ORIENTED_EDGE('',*,*,#44515,.F.);
#65152=ORIENTED_EDGE('',*,*,#44756,.F.);
#65153=ORIENTED_EDGE('',*,*,#44885,.F.);
#65154=ORIENTED_EDGE('',*,*,#44877,.F.);
#65155=ORIENTED_EDGE('',*,*,#44879,.F.);
#65156=ORIENTED_EDGE('',*,*,#44881,.F.);
#65157=ORIENTED_EDGE('',*,*,#43412,.T.);
#65158=ORIENTED_EDGE('',*,*,#44628,.F.);
#65159=ORIENTED_EDGE('',*,*,#44625,.F.);
#65160=ORIENTED_EDGE('',*,*,#44623,.F.);
#65161=ORIENTED_EDGE('',*,*,#42968,.T.);
#65162=ORIENTED_EDGE('',*,*,#42799,.T.);
#65163=ORIENTED_EDGE('',*,*,#44622,.F.);
#65164=ORIENTED_EDGE('',*,*,#42795,.T.);
#65165=ORIENTED_EDGE('',*,*,#44621,.F.);
#65166=ORIENTED_EDGE('',*,*,#44617,.F.);
#65167=ORIENTED_EDGE('',*,*,#44614,.F.);
#65168=ORIENTED_EDGE('',*,*,#44612,.F.);
#65169=ORIENTED_EDGE('',*,*,#44607,.F.);
#65170=ORIENTED_EDGE('',*,*,#44883,.F.);
#65171=ORIENTED_EDGE('',*,*,#44606,.F.);
#65172=ORIENTED_EDGE('',*,*,#44602,.F.);
#65173=ORIENTED_EDGE('',*,*,#44601,.F.);
#65174=ORIENTED_EDGE('',*,*,#44598,.F.);
#65175=ORIENTED_EDGE('',*,*,#44595,.F.);
#65176=ORIENTED_EDGE('',*,*,#44594,.F.);
#65177=ORIENTED_EDGE('',*,*,#44591,.F.);
#65178=ORIENTED_EDGE('',*,*,#44589,.F.);
#65179=ORIENTED_EDGE('',*,*,#44587,.F.);
#65180=ORIENTED_EDGE('',*,*,#44262,.T.);
#65181=ORIENTED_EDGE('',*,*,#44586,.F.);
#65182=ORIENTED_EDGE('',*,*,#44585,.F.);
#65183=ORIENTED_EDGE('',*,*,#44584,.F.);
#65184=ORIENTED_EDGE('',*,*,#44222,.T.);
#65185=ORIENTED_EDGE('',*,*,#44582,.F.);
#65186=ORIENTED_EDGE('',*,*,#44231,.T.);
#65187=ORIENTED_EDGE('',*,*,#44581,.F.);
#65188=ORIENTED_EDGE('',*,*,#44580,.F.);
#65189=ORIENTED_EDGE('',*,*,#44209,.T.);
#65190=ORIENTED_EDGE('',*,*,#44578,.F.);
#65191=ORIENTED_EDGE('',*,*,#44576,.F.);
#65192=ORIENTED_EDGE('',*,*,#44192,.T.);
#65193=ORIENTED_EDGE('',*,*,#44574,.F.);
#65194=ORIENTED_EDGE('',*,*,#44198,.T.);
#65195=ORIENTED_EDGE('',*,*,#44573,.F.);
#65196=ORIENTED_EDGE('',*,*,#44572,.F.);
#65197=ORIENTED_EDGE('',*,*,#44182,.T.);
#65198=ORIENTED_EDGE('',*,*,#44570,.F.);
#65199=ORIENTED_EDGE('',*,*,#44568,.F.);
#65200=ORIENTED_EDGE('',*,*,#44164,.T.);
#65201=ORIENTED_EDGE('',*,*,#44567,.F.);
#65202=ORIENTED_EDGE('',*,*,#44566,.F.);
#65203=ORIENTED_EDGE('',*,*,#44563,.F.);
#65204=ORIENTED_EDGE('',*,*,#44562,.F.);
#65205=ORIENTED_EDGE('',*,*,#44560,.F.);
#65206=ORIENTED_EDGE('',*,*,#44555,.F.);
#65207=ORIENTED_EDGE('',*,*,#44145,.T.);
#65208=ORIENTED_EDGE('',*,*,#44886,.F.);
#65209=ORIENTED_EDGE('',*,*,#44885,.T.);
#65210=ORIENTED_EDGE('',*,*,#44755,.F.);
#65211=ORIENTED_EDGE('',*,*,#44887,.T.);
#65212=ORIENTED_EDGE('',*,*,#44888,.F.);
#65213=ORIENTED_EDGE('',*,*,#44887,.F.);
#65214=ORIENTED_EDGE('',*,*,#44849,.F.);
#65215=ORIENTED_EDGE('',*,*,#44787,.F.);
#65216=ORIENTED_EDGE('',*,*,#44784,.F.);
#65217=ORIENTED_EDGE('',*,*,#44807,.F.);
#65218=ORIENTED_EDGE('',*,*,#44804,.F.);
#65219=ORIENTED_EDGE('',*,*,#44801,.F.);
#65220=ORIENTED_EDGE('',*,*,#44857,.T.);
#65221=ORIENTED_EDGE('',*,*,#44814,.F.);
#65222=ORIENTED_EDGE('',*,*,#44796,.F.);
#65223=ORIENTED_EDGE('',*,*,#44794,.F.);
#65224=ORIENTED_EDGE('',*,*,#44790,.F.);
#65225=ORIENTED_EDGE('',*,*,#44889,.T.);
#65226=ORIENTED_EDGE('',*,*,#44890,.F.);
#65227=ORIENTED_EDGE('',*,*,#44889,.F.);
#65228=ORIENTED_EDGE('',*,*,#44793,.T.);
#65229=ORIENTED_EDGE('',*,*,#44808,.T.);
#65230=ORIENTED_EDGE('',*,*,#44891,.F.);
#65231=ORIENTED_EDGE('',*,*,#44892,.F.);
#65232=ORIENTED_EDGE('',*,*,#44891,.T.);
#65233=ORIENTED_EDGE('',*,*,#44810,.F.);
#65234=ORIENTED_EDGE('',*,*,#44876,.T.);
#65235=ORIENTED_EDGE('',*,*,#44816,.F.);
#65236=ORIENTED_EDGE('',*,*,#44811,.F.);
#65237=ORIENTED_EDGE('',*,*,#44856,.T.);
#65238=ORIENTED_EDGE('',*,*,#44884,.T.);
#65239=ORIENTED_EDGE('',*,*,#44886,.T.);
#65240=ORIENTED_EDGE('',*,*,#44888,.T.);
#65241=ORIENTED_EDGE('',*,*,#44890,.T.);
#65242=ORIENTED_EDGE('',*,*,#44892,.T.);
#65243=ORIENTED_EDGE('',*,*,#44855,.T.);
#65244=ORIENTED_EDGE('',*,*,#44824,.T.);
#65245=ORIENTED_EDGE('',*,*,#44853,.T.);
#65246=ORIENTED_EDGE('',*,*,#44819,.T.);
#65247=ORIENTED_EDGE('',*,*,#44629,.T.);
#65248=ORIENTED_EDGE('',*,*,#44893,.T.);
#65249=ORIENTED_EDGE('',*,*,#44894,.T.);
#65250=ORIENTED_EDGE('',*,*,#44895,.T.);
#65251=ORIENTED_EDGE('',*,*,#44896,.T.);
#65252=ORIENTED_EDGE('',*,*,#44897,.T.);
#65253=ORIENTED_EDGE('',*,*,#44898,.T.);
#65254=ORIENTED_EDGE('',*,*,#44894,.F.);
#65255=ORIENTED_EDGE('',*,*,#44899,.F.);
#65256=ORIENTED_EDGE('',*,*,#44900,.F.);
#65257=ORIENTED_EDGE('',*,*,#44901,.T.);
#65258=ORIENTED_EDGE('',*,*,#44902,.F.);
#65259=ORIENTED_EDGE('',*,*,#44903,.T.);
#65260=ORIENTED_EDGE('',*,*,#44904,.T.);
#65261=ORIENTED_EDGE('',*,*,#44905,.T.);
#65262=ORIENTED_EDGE('',*,*,#44906,.T.);
#65263=ORIENTED_EDGE('',*,*,#44907,.F.);
#65264=ORIENTED_EDGE('',*,*,#44908,.T.);
#65265=ORIENTED_EDGE('',*,*,#44909,.T.);
#65266=ORIENTED_EDGE('',*,*,#44895,.F.);
#65267=ORIENTED_EDGE('',*,*,#44910,.T.);
#65268=ORIENTED_EDGE('',*,*,#44896,.F.);
#65269=ORIENTED_EDGE('',*,*,#44911,.T.);
#65270=ORIENTED_EDGE('',*,*,#44912,.T.);
#65271=ORIENTED_EDGE('',*,*,#44913,.F.);
#65272=ORIENTED_EDGE('',*,*,#44914,.T.);
#65273=ORIENTED_EDGE('',*,*,#44893,.F.);
#65274=ORIENTED_EDGE('',*,*,#44915,.T.);
#65275=ORIENTED_EDGE('',*,*,#44914,.F.);
#65276=ORIENTED_EDGE('',*,*,#44916,.F.);
#65277=ORIENTED_EDGE('',*,*,#44917,.T.);
#65278=ORIENTED_EDGE('',*,*,#44897,.F.);
#65279=ORIENTED_EDGE('',*,*,#44918,.T.);
#65280=ORIENTED_EDGE('',*,*,#44910,.F.);
#65281=ORIENTED_EDGE('',*,*,#44898,.F.);
#65282=ORIENTED_EDGE('',*,*,#44919,.T.);
#65283=ORIENTED_EDGE('',*,*,#44920,.T.);
#65284=ORIENTED_EDGE('',*,*,#44921,.T.);
#65285=ORIENTED_EDGE('',*,*,#44905,.F.);
#65286=ORIENTED_EDGE('',*,*,#44922,.T.);
#65287=ORIENTED_EDGE('',*,*,#44923,.T.);
#65288=ORIENTED_EDGE('',*,*,#44924,.T.);
#65289=ORIENTED_EDGE('',*,*,#44925,.T.);
#65290=ORIENTED_EDGE('',*,*,#44923,.F.);
#65291=ORIENTED_EDGE('',*,*,#44926,.T.);
#65292=ORIENTED_EDGE('',*,*,#44901,.F.);
#65293=ORIENTED_EDGE('',*,*,#44927,.F.);
#65294=ORIENTED_EDGE('',*,*,#44928,.T.);
#65295=ORIENTED_EDGE('',*,*,#44929,.T.);
#65296=ORIENTED_EDGE('',*,*,#44930,.F.);
#65297=ORIENTED_EDGE('',*,*,#44931,.F.);
#65298=ORIENTED_EDGE('',*,*,#44932,.F.);
#65299=ORIENTED_EDGE('',*,*,#44933,.T.);
#65300=ORIENTED_EDGE('',*,*,#44934,.T.);
#65301=ORIENTED_EDGE('',*,*,#44906,.F.);
#65302=ORIENTED_EDGE('',*,*,#44935,.T.);
#65303=ORIENTED_EDGE('',*,*,#44925,.F.);
#65304=ORIENTED_EDGE('',*,*,#44936,.T.);
#65305=ORIENTED_EDGE('',*,*,#44937,.F.);
#65306=ORIENTED_EDGE('',*,*,#44933,.F.);
#65307=ORIENTED_EDGE('',*,*,#44938,.T.);
#65308=ORIENTED_EDGE('',*,*,#44939,.T.);
#65309=ORIENTED_EDGE('',*,*,#44940,.T.);
#65310=ORIENTED_EDGE('',*,*,#44934,.F.);
#65311=ORIENTED_EDGE('',*,*,#44940,.F.);
#65312=ORIENTED_EDGE('',*,*,#44941,.T.);
#65313=ORIENTED_EDGE('',*,*,#44903,.F.);
#65314=ORIENTED_EDGE('',*,*,#44942,.T.);
#65315=ORIENTED_EDGE('',*,*,#44943,.T.);
#65316=ORIENTED_EDGE('',*,*,#44920,.F.);
#65317=ORIENTED_EDGE('',*,*,#44904,.F.);
#65318=ORIENTED_EDGE('',*,*,#44944,.T.);
#65319=ORIENTED_EDGE('',*,*,#44945,.T.);
#65320=ORIENTED_EDGE('',*,*,#44946,.T.);
#65321=ORIENTED_EDGE('',*,*,#44947,.T.);
#65322=ORIENTED_EDGE('',*,*,#44948,.T.);
#65323=ORIENTED_EDGE('',*,*,#44949,.T.);
#65324=ORIENTED_EDGE('',*,*,#44950,.T.);
#65325=ORIENTED_EDGE('',*,*,#44943,.F.);
#65326=ORIENTED_EDGE('',*,*,#44947,.F.);
#65327=ORIENTED_EDGE('',*,*,#44946,.F.);
#65328=ORIENTED_EDGE('',*,*,#44951,.T.);
#65329=ORIENTED_EDGE('',*,*,#44952,.T.);
#65330=ORIENTED_EDGE('',*,*,#44918,.F.);
#65331=ORIENTED_EDGE('',*,*,#44953,.T.);
#65332=ORIENTED_EDGE('',*,*,#44954,.T.);
#65333=ORIENTED_EDGE('',*,*,#44908,.F.);
#65334=ORIENTED_EDGE('',*,*,#44955,.T.);
#65335=ORIENTED_EDGE('',*,*,#44954,.F.);
#65336=ORIENTED_EDGE('',*,*,#44956,.T.);
#65337=ORIENTED_EDGE('',*,*,#44911,.F.);
#65338=ORIENTED_EDGE('',*,*,#44909,.F.);
#65339=ORIENTED_EDGE('',*,*,#44957,.F.);
#65340=ORIENTED_EDGE('',*,*,#44958,.T.);
#65341=ORIENTED_EDGE('',*,*,#44959,.F.);
#65342=ORIENTED_EDGE('',*,*,#44960,.T.);
#65343=ORIENTED_EDGE('',*,*,#44961,.F.);
#65344=ORIENTED_EDGE('',*,*,#44962,.T.);
#65345=ORIENTED_EDGE('',*,*,#44963,.F.);
#65346=ORIENTED_EDGE('',*,*,#44964,.T.);
#65347=ORIENTED_EDGE('',*,*,#44965,.T.);
#65348=ORIENTED_EDGE('',*,*,#44966,.F.);
#65349=ORIENTED_EDGE('',*,*,#44967,.F.);
#65350=ORIENTED_EDGE('',*,*,#44929,.F.);
#65351=ORIENTED_EDGE('',*,*,#44968,.T.);
#65352=ORIENTED_EDGE('',*,*,#44969,.T.);
#65353=ORIENTED_EDGE('',*,*,#44924,.F.);
#65354=ORIENTED_EDGE('',*,*,#44900,.T.);
#65355=ORIENTED_EDGE('',*,*,#44970,.T.);
#65356=ORIENTED_EDGE('',*,*,#44926,.F.);
#65357=ORIENTED_EDGE('',*,*,#44922,.F.);
#65358=ORIENTED_EDGE('',*,*,#44935,.F.);
#65359=ORIENTED_EDGE('',*,*,#44921,.F.);
#65360=ORIENTED_EDGE('',*,*,#44950,.F.);
#65361=ORIENTED_EDGE('',*,*,#44971,.T.);
#65362=ORIENTED_EDGE('',*,*,#44919,.F.);
#65363=ORIENTED_EDGE('',*,*,#44917,.F.);
#65364=ORIENTED_EDGE('',*,*,#44972,.F.);
#65365=ORIENTED_EDGE('',*,*,#44973,.T.);
#65366=ORIENTED_EDGE('',*,*,#44974,.T.);
#65367=ORIENTED_EDGE('',*,*,#44975,.T.);
#65368=ORIENTED_EDGE('',*,*,#44976,.F.);
#65369=ORIENTED_EDGE('',*,*,#44977,.F.);
#65370=ORIENTED_EDGE('',*,*,#44978,.T.);
#65371=ORIENTED_EDGE('',*,*,#44979,.T.);
#65372=ORIENTED_EDGE('',*,*,#44980,.F.);
#65373=ORIENTED_EDGE('',*,*,#44981,.F.);
#65374=ORIENTED_EDGE('',*,*,#44982,.F.);
#65375=ORIENTED_EDGE('',*,*,#44936,.F.);
#65376=ORIENTED_EDGE('',*,*,#44969,.F.);
#65377=ORIENTED_EDGE('',*,*,#44968,.F.);
#65378=ORIENTED_EDGE('',*,*,#44928,.F.);
#65379=ORIENTED_EDGE('',*,*,#44983,.T.);
#65380=ORIENTED_EDGE('',*,*,#44937,.T.);
#65381=ORIENTED_EDGE('',*,*,#44984,.T.);
#65382=ORIENTED_EDGE('',*,*,#44938,.F.);
#65383=ORIENTED_EDGE('',*,*,#44942,.F.);
#65384=ORIENTED_EDGE('',*,*,#44941,.F.);
#65385=ORIENTED_EDGE('',*,*,#44939,.F.);
#65386=ORIENTED_EDGE('',*,*,#44985,.T.);
#65387=ORIENTED_EDGE('',*,*,#44948,.F.);
#65388=ORIENTED_EDGE('',*,*,#44955,.F.);
#65389=ORIENTED_EDGE('',*,*,#44907,.T.);
#65390=ORIENTED_EDGE('',*,*,#44952,.F.);
#65391=ORIENTED_EDGE('',*,*,#44986,.T.);
#65392=ORIENTED_EDGE('',*,*,#44953,.F.);
#65393=ORIENTED_EDGE('',*,*,#44987,.T.);
#65394=ORIENTED_EDGE('',*,*,#44988,.T.);
#65395=ORIENTED_EDGE('',*,*,#44989,.T.);
#65396=ORIENTED_EDGE('',*,*,#44988,.F.);
#65397=ORIENTED_EDGE('',*,*,#44990,.T.);
#65398=ORIENTED_EDGE('',*,*,#44991,.F.);
#65399=ORIENTED_EDGE('',*,*,#44992,.T.);
#65400=ORIENTED_EDGE('',*,*,#44956,.F.);
#65401=ORIENTED_EDGE('',*,*,#44989,.F.);
#65402=ORIENTED_EDGE('',*,*,#44993,.T.);
#65403=ORIENTED_EDGE('',*,*,#44994,.F.);
#65404=ORIENTED_EDGE('',*,*,#44995,.T.);
#65405=ORIENTED_EDGE('',*,*,#44996,.T.);
#65406=ORIENTED_EDGE('',*,*,#44997,.T.);
#65407=ORIENTED_EDGE('',*,*,#44998,.T.);
#65408=ORIENTED_EDGE('',*,*,#44999,.T.);
#65409=ORIENTED_EDGE('',*,*,#45000,.T.);
#65410=ORIENTED_EDGE('',*,*,#44916,.T.);
#65411=ORIENTED_EDGE('',*,*,#45001,.T.);
#65412=ORIENTED_EDGE('',*,*,#45002,.T.);
#65413=ORIENTED_EDGE('',*,*,#45003,.T.);
#65414=ORIENTED_EDGE('',*,*,#45004,.T.);
#65415=ORIENTED_EDGE('',*,*,#45005,.T.);
#65416=ORIENTED_EDGE('',*,*,#45006,.F.);
#65417=ORIENTED_EDGE('',*,*,#45007,.T.);
#65418=ORIENTED_EDGE('',*,*,#45008,.F.);
#65419=ORIENTED_EDGE('',*,*,#45009,.F.);
#65420=ORIENTED_EDGE('',*,*,#45010,.F.);
#65421=ORIENTED_EDGE('',*,*,#45011,.F.);
#65422=ORIENTED_EDGE('',*,*,#45012,.T.);
#65423=ORIENTED_EDGE('',*,*,#45013,.F.);
#65424=ORIENTED_EDGE('',*,*,#45014,.T.);
#65425=ORIENTED_EDGE('',*,*,#45015,.F.);
#65426=ORIENTED_EDGE('',*,*,#44958,.F.);
#65427=ORIENTED_EDGE('',*,*,#45016,.F.);
#65428=ORIENTED_EDGE('',*,*,#45017,.T.);
#65429=ORIENTED_EDGE('',*,*,#45018,.F.);
#65430=ORIENTED_EDGE('',*,*,#44960,.F.);
#65431=ORIENTED_EDGE('',*,*,#45019,.T.);
#65432=ORIENTED_EDGE('',*,*,#44962,.F.);
#65433=ORIENTED_EDGE('',*,*,#45020,.F.);
#65434=ORIENTED_EDGE('',*,*,#45021,.T.);
#65435=ORIENTED_EDGE('',*,*,#45022,.F.);
#65436=ORIENTED_EDGE('',*,*,#44964,.F.);
#65437=ORIENTED_EDGE('',*,*,#45023,.T.);
#65438=ORIENTED_EDGE('',*,*,#45024,.T.);
#65439=ORIENTED_EDGE('',*,*,#45025,.F.);
#65440=ORIENTED_EDGE('',*,*,#44979,.F.);
#65441=ORIENTED_EDGE('',*,*,#45026,.T.);
#65442=ORIENTED_EDGE('',*,*,#45027,.T.);
#65443=ORIENTED_EDGE('',*,*,#45028,.T.);
#65444=ORIENTED_EDGE('',*,*,#45029,.T.);
#65445=ORIENTED_EDGE('',*,*,#44965,.F.);
#65446=ORIENTED_EDGE('',*,*,#44899,.T.);
#65447=ORIENTED_EDGE('',*,*,#45030,.T.);
#65448=ORIENTED_EDGE('',*,*,#45031,.F.);
#65449=ORIENTED_EDGE('',*,*,#45032,.T.);
#65450=ORIENTED_EDGE('',*,*,#45033,.T.);
#65451=ORIENTED_EDGE('',*,*,#44902,.T.);
#65452=ORIENTED_EDGE('',*,*,#44970,.F.);
#65453=ORIENTED_EDGE('',*,*,#44932,.T.);
#65454=ORIENTED_EDGE('',*,*,#45034,.T.);
#65455=ORIENTED_EDGE('',*,*,#45035,.T.);
#65456=ORIENTED_EDGE('',*,*,#45036,.T.);
#65457=ORIENTED_EDGE('',*,*,#45037,.T.);
#65458=ORIENTED_EDGE('',*,*,#45038,.F.);
#65459=ORIENTED_EDGE('',*,*,#45039,.F.);
#65460=ORIENTED_EDGE('',*,*,#45040,.F.);
#65461=ORIENTED_EDGE('',*,*,#45041,.T.);
#65462=ORIENTED_EDGE('',*,*,#45042,.T.);
#65463=ORIENTED_EDGE('',*,*,#45043,.F.);
#65464=ORIENTED_EDGE('',*,*,#45044,.F.);
#65465=ORIENTED_EDGE('',*,*,#45045,.T.);
#65466=ORIENTED_EDGE('',*,*,#45046,.T.);
#65467=ORIENTED_EDGE('',*,*,#45047,.T.);
#65468=ORIENTED_EDGE('',*,*,#45048,.T.);
#65469=ORIENTED_EDGE('',*,*,#44973,.F.);
#65470=ORIENTED_EDGE('',*,*,#45049,.F.);
#65471=ORIENTED_EDGE('',*,*,#45050,.F.);
#65472=ORIENTED_EDGE('',*,*,#45051,.T.);
#65473=ORIENTED_EDGE('',*,*,#45052,.F.);
#65474=ORIENTED_EDGE('',*,*,#45053,.F.);
#65475=ORIENTED_EDGE('',*,*,#45054,.T.);
#65476=ORIENTED_EDGE('',*,*,#45042,.F.);
#65477=ORIENTED_EDGE('',*,*,#44974,.F.);
#65478=ORIENTED_EDGE('',*,*,#45048,.F.);
#65479=ORIENTED_EDGE('',*,*,#45055,.T.);
#65480=ORIENTED_EDGE('',*,*,#45056,.T.);
#65481=ORIENTED_EDGE('',*,*,#45057,.T.);
#65482=ORIENTED_EDGE('',*,*,#45026,.F.);
#65483=ORIENTED_EDGE('',*,*,#44978,.F.);
#65484=ORIENTED_EDGE('',*,*,#45058,.F.);
#65485=ORIENTED_EDGE('',*,*,#45059,.T.);
#65486=ORIENTED_EDGE('',*,*,#45060,.T.);
#65487=ORIENTED_EDGE('',*,*,#45003,.F.);
#65488=ORIENTED_EDGE('',*,*,#45061,.T.);
#65489=ORIENTED_EDGE('',*,*,#45062,.F.);
#65490=ORIENTED_EDGE('',*,*,#45063,.F.);
#65491=ORIENTED_EDGE('',*,*,#45064,.T.);
#65492=ORIENTED_EDGE('',*,*,#45065,.T.);
#65493=ORIENTED_EDGE('',*,*,#45066,.T.);
#65494=ORIENTED_EDGE('',*,*,#45067,.F.);
#65495=ORIENTED_EDGE('',*,*,#45068,.F.);
#65496=ORIENTED_EDGE('',*,*,#45069,.T.);
#65497=ORIENTED_EDGE('',*,*,#45035,.F.);
#65498=ORIENTED_EDGE('',*,*,#45065,.F.);
#65499=ORIENTED_EDGE('',*,*,#45036,.F.);
#65500=ORIENTED_EDGE('',*,*,#45070,.T.);
#65501=ORIENTED_EDGE('',*,*,#44927,.T.);
#65502=ORIENTED_EDGE('',*,*,#44986,.F.);
#65503=ORIENTED_EDGE('',*,*,#45071,.F.);
#65504=ORIENTED_EDGE('',*,*,#44985,.F.);
#65505=ORIENTED_EDGE('',*,*,#44984,.F.);
#65506=ORIENTED_EDGE('',*,*,#44983,.F.);
#65507=ORIENTED_EDGE('',*,*,#45072,.T.);
#65508=ORIENTED_EDGE('',*,*,#45073,.F.);
#65509=ORIENTED_EDGE('',*,*,#45074,.T.);
#65510=ORIENTED_EDGE('',*,*,#44987,.F.);
#65511=ORIENTED_EDGE('',*,*,#45074,.F.);
#65512=ORIENTED_EDGE('',*,*,#45075,.F.);
#65513=ORIENTED_EDGE('',*,*,#45076,.F.);
#65514=ORIENTED_EDGE('',*,*,#45077,.T.);
#65515=ORIENTED_EDGE('',*,*,#44990,.F.);
#65516=ORIENTED_EDGE('',*,*,#44992,.F.);
#65517=ORIENTED_EDGE('',*,*,#45078,.T.);
#65518=ORIENTED_EDGE('',*,*,#45079,.T.);
#65519=ORIENTED_EDGE('',*,*,#44997,.F.);
#65520=ORIENTED_EDGE('',*,*,#45080,.T.);
#65521=ORIENTED_EDGE('',*,*,#44993,.F.);
#65522=ORIENTED_EDGE('',*,*,#44999,.F.);
#65523=ORIENTED_EDGE('',*,*,#44913,.T.);
#65524=ORIENTED_EDGE('',*,*,#44998,.F.);
#65525=ORIENTED_EDGE('',*,*,#45079,.F.);
#65526=ORIENTED_EDGE('',*,*,#45081,.T.);
#65527=ORIENTED_EDGE('',*,*,#45082,.T.);
#65528=ORIENTED_EDGE('',*,*,#44972,.T.);
#65529=ORIENTED_EDGE('',*,*,#45000,.F.);
#65530=ORIENTED_EDGE('',*,*,#45083,.T.);
#65531=ORIENTED_EDGE('',*,*,#45084,.T.);
#65532=ORIENTED_EDGE('',*,*,#45085,.T.);
#65533=ORIENTED_EDGE('',*,*,#45032,.F.);
#65534=ORIENTED_EDGE('',*,*,#45082,.F.);
#65535=ORIENTED_EDGE('',*,*,#45086,.T.);
#65536=ORIENTED_EDGE('',*,*,#45087,.T.);
#65537=ORIENTED_EDGE('',*,*,#45088,.T.);
#65538=ORIENTED_EDGE('',*,*,#45085,.F.);
#65539=ORIENTED_EDGE('',*,*,#45089,.T.);
#65540=ORIENTED_EDGE('',*,*,#45090,.T.);
#65541=ORIENTED_EDGE('',*,*,#45091,.T.);
#65542=ORIENTED_EDGE('',*,*,#45092,.T.);
#65543=ORIENTED_EDGE('',*,*,#45093,.T.);
#65544=ORIENTED_EDGE('',*,*,#45007,.F.);
#65545=ORIENTED_EDGE('',*,*,#45094,.F.);
#65546=ORIENTED_EDGE('',*,*,#45095,.T.);
#65547=ORIENTED_EDGE('',*,*,#45096,.F.);
#65548=ORIENTED_EDGE('',*,*,#45097,.T.);
#65549=ORIENTED_EDGE('',*,*,#45098,.F.);
#65550=ORIENTED_EDGE('',*,*,#45099,.F.);
#65551=ORIENTED_EDGE('',*,*,#45100,.F.);
#65552=ORIENTED_EDGE('',*,*,#45012,.F.);
#65553=ORIENTED_EDGE('',*,*,#45101,.T.);
#65554=ORIENTED_EDGE('',*,*,#45102,.T.);
#65555=ORIENTED_EDGE('',*,*,#45103,.T.);
#65556=ORIENTED_EDGE('',*,*,#45104,.T.);
#65557=ORIENTED_EDGE('',*,*,#45105,.F.);
#65558=ORIENTED_EDGE('',*,*,#45106,.F.);
#65559=ORIENTED_EDGE('',*,*,#45107,.T.);
#65560=ORIENTED_EDGE('',*,*,#45108,.F.);
#65561=ORIENTED_EDGE('',*,*,#45109,.T.);
#65562=ORIENTED_EDGE('',*,*,#45110,.T.);
#65563=ORIENTED_EDGE('',*,*,#45111,.F.);
#65564=ORIENTED_EDGE('',*,*,#45112,.T.);
#65565=ORIENTED_EDGE('',*,*,#45113,.T.);
#65566=ORIENTED_EDGE('',*,*,#45114,.F.);
#65567=ORIENTED_EDGE('',*,*,#45115,.F.);
#65568=ORIENTED_EDGE('',*,*,#45116,.T.);
#65569=ORIENTED_EDGE('',*,*,#45117,.T.);
#65570=ORIENTED_EDGE('',*,*,#45118,.T.);
#65571=ORIENTED_EDGE('',*,*,#45119,.F.);
#65572=ORIENTED_EDGE('',*,*,#45120,.T.);
#65573=ORIENTED_EDGE('',*,*,#45117,.F.);
#65574=ORIENTED_EDGE('',*,*,#45121,.T.);
#65575=ORIENTED_EDGE('',*,*,#45122,.T.);
#65576=ORIENTED_EDGE('',*,*,#45019,.F.);
#65577=ORIENTED_EDGE('',*,*,#44959,.T.);
#65578=ORIENTED_EDGE('',*,*,#45015,.T.);
#65579=ORIENTED_EDGE('',*,*,#45123,.F.);
#65580=ORIENTED_EDGE('',*,*,#45017,.F.);
#65581=ORIENTED_EDGE('',*,*,#45122,.F.);
#65582=ORIENTED_EDGE('',*,*,#45124,.T.);
#65583=ORIENTED_EDGE('',*,*,#45125,.F.);
#65584=ORIENTED_EDGE('',*,*,#45126,.T.);
#65585=ORIENTED_EDGE('',*,*,#45127,.T.);
#65586=ORIENTED_EDGE('',*,*,#45021,.F.);
#65587=ORIENTED_EDGE('',*,*,#45128,.T.);
#65588=ORIENTED_EDGE('',*,*,#45023,.F.);
#65589=ORIENTED_EDGE('',*,*,#44963,.T.);
#65590=ORIENTED_EDGE('',*,*,#45022,.T.);
#65591=ORIENTED_EDGE('',*,*,#45127,.F.);
#65592=ORIENTED_EDGE('',*,*,#45129,.T.);
#65593=ORIENTED_EDGE('',*,*,#45130,.F.);
#65594=ORIENTED_EDGE('',*,*,#45131,.T.);
#65595=ORIENTED_EDGE('',*,*,#45132,.F.);
#65596=ORIENTED_EDGE('',*,*,#45024,.F.);
#65597=ORIENTED_EDGE('',*,*,#45128,.F.);
#65598=ORIENTED_EDGE('',*,*,#45133,.T.);
#65599=ORIENTED_EDGE('',*,*,#45134,.T.);
#65600=ORIENTED_EDGE('',*,*,#45135,.T.);
#65601=ORIENTED_EDGE('',*,*,#45136,.F.);
#65602=ORIENTED_EDGE('',*,*,#45137,.T.);
#65603=ORIENTED_EDGE('',*,*,#45138,.T.);
#65604=ORIENTED_EDGE('',*,*,#45134,.F.);
#65605=ORIENTED_EDGE('',*,*,#45139,.T.);
#65606=ORIENTED_EDGE('',*,*,#45140,.T.);
#65607=ORIENTED_EDGE('',*,*,#45141,.F.);
#65608=ORIENTED_EDGE('',*,*,#45142,.T.);
#65609=ORIENTED_EDGE('',*,*,#45143,.T.);
#65610=ORIENTED_EDGE('',*,*,#45103,.F.);
#65611=ORIENTED_EDGE('',*,*,#45140,.F.);
#65612=ORIENTED_EDGE('',*,*,#45144,.T.);
#65613=ORIENTED_EDGE('',*,*,#45145,.T.);
#65614=ORIENTED_EDGE('',*,*,#45146,.T.);
#65615=ORIENTED_EDGE('',*,*,#45092,.F.);
#65616=ORIENTED_EDGE('',*,*,#45147,.T.);
#65617=ORIENTED_EDGE('',*,*,#45142,.F.);
#65618=ORIENTED_EDGE('',*,*,#45148,.T.);
#65619=ORIENTED_EDGE('',*,*,#45149,.F.);
#65620=ORIENTED_EDGE('',*,*,#45150,.T.);
#65621=ORIENTED_EDGE('',*,*,#45151,.T.);
#65622=ORIENTED_EDGE('',*,*,#45089,.F.);
#65623=ORIENTED_EDGE('',*,*,#45151,.F.);
#65624=ORIENTED_EDGE('',*,*,#45152,.T.);
#65625=ORIENTED_EDGE('',*,*,#45153,.T.);
#65626=ORIENTED_EDGE('',*,*,#45154,.T.);
#65627=ORIENTED_EDGE('',*,*,#45155,.T.);
#65628=ORIENTED_EDGE('',*,*,#45156,.T.);
#65629=ORIENTED_EDGE('',*,*,#45090,.F.);
#65630=ORIENTED_EDGE('',*,*,#45153,.F.);
#65631=ORIENTED_EDGE('',*,*,#45157,.T.);
#65632=ORIENTED_EDGE('',*,*,#45158,.F.);
#65633=ORIENTED_EDGE('',*,*,#45159,.T.);
#65634=ORIENTED_EDGE('',*,*,#45160,.T.);
#65635=ORIENTED_EDGE('',*,*,#45161,.T.);
#65636=ORIENTED_EDGE('',*,*,#45155,.F.);
#65637=ORIENTED_EDGE('',*,*,#45160,.F.);
#65638=ORIENTED_EDGE('',*,*,#45162,.T.);
#65639=ORIENTED_EDGE('',*,*,#45163,.T.);
#65640=ORIENTED_EDGE('',*,*,#45164,.T.);
#65641=ORIENTED_EDGE('',*,*,#45165,.F.);
#65642=ORIENTED_EDGE('',*,*,#45166,.T.);
#65643=ORIENTED_EDGE('',*,*,#45167,.T.);
#65644=ORIENTED_EDGE('',*,*,#45168,.T.);
#65645=ORIENTED_EDGE('',*,*,#45163,.F.);
#65646=ORIENTED_EDGE('',*,*,#45169,.T.);
#65647=ORIENTED_EDGE('',*,*,#45170,.T.);
#65648=ORIENTED_EDGE('',*,*,#45171,.T.);
#65649=ORIENTED_EDGE('',*,*,#45172,.T.);
#65650=ORIENTED_EDGE('',*,*,#45173,.T.);
#65651=ORIENTED_EDGE('',*,*,#45174,.T.);
#65652=ORIENTED_EDGE('',*,*,#45175,.T.);
#65653=ORIENTED_EDGE('',*,*,#45029,.F.);
#65654=ORIENTED_EDGE('',*,*,#45176,.T.);
#65655=ORIENTED_EDGE('',*,*,#45177,.T.);
#65656=ORIENTED_EDGE('',*,*,#45178,.T.);
#65657=ORIENTED_EDGE('',*,*,#44980,.T.);
#65658=ORIENTED_EDGE('',*,*,#45179,.T.);
#65659=ORIENTED_EDGE('',*,*,#45180,.F.);
#65660=ORIENTED_EDGE('',*,*,#45181,.F.);
#65661=ORIENTED_EDGE('',*,*,#45054,.F.);
#65662=ORIENTED_EDGE('',*,*,#45056,.F.);
#65663=ORIENTED_EDGE('',*,*,#45182,.T.);
#65664=ORIENTED_EDGE('',*,*,#45183,.F.);
#65665=ORIENTED_EDGE('',*,*,#45184,.T.);
#65666=ORIENTED_EDGE('',*,*,#45059,.F.);
#65667=ORIENTED_EDGE('',*,*,#45185,.T.);
#65668=ORIENTED_EDGE('',*,*,#45186,.T.);
#65669=ORIENTED_EDGE('',*,*,#45060,.F.);
#65670=ORIENTED_EDGE('',*,*,#45187,.T.);
#65671=ORIENTED_EDGE('',*,*,#45188,.T.);
#65672=ORIENTED_EDGE('',*,*,#45189,.F.);
#65673=ORIENTED_EDGE('',*,*,#45190,.T.);
#65674=ORIENTED_EDGE('',*,*,#45191,.T.);
#65675=ORIENTED_EDGE('',*,*,#45192,.T.);
#65676=ORIENTED_EDGE('',*,*,#45193,.T.);
#65677=ORIENTED_EDGE('',*,*,#45188,.F.);
#65678=ORIENTED_EDGE('',*,*,#45194,.T.);
#65679=ORIENTED_EDGE('',*,*,#45195,.T.);
#65680=ORIENTED_EDGE('',*,*,#45196,.T.);
#65681=ORIENTED_EDGE('',*,*,#45191,.F.);
#65682=ORIENTED_EDGE('',*,*,#45197,.T.);
#65683=ORIENTED_EDGE('',*,*,#45198,.T.);
#65684=ORIENTED_EDGE('',*,*,#45199,.T.);
#65685=ORIENTED_EDGE('',*,*,#45087,.F.);
#65686=ORIENTED_EDGE('',*,*,#45088,.F.);
#65687=ORIENTED_EDGE('',*,*,#45200,.T.);
#65688=ORIENTED_EDGE('',*,*,#45030,.F.);
#65689=ORIENTED_EDGE('',*,*,#45033,.F.);
#65690=ORIENTED_EDGE('',*,*,#44931,.T.);
#65691=ORIENTED_EDGE('',*,*,#45201,.T.);
#65692=ORIENTED_EDGE('',*,*,#45066,.F.);
#65693=ORIENTED_EDGE('',*,*,#45034,.F.);
#65694=ORIENTED_EDGE('',*,*,#45202,.T.);
#65695=ORIENTED_EDGE('',*,*,#45037,.F.);
#65696=ORIENTED_EDGE('',*,*,#45203,.T.);
#65697=ORIENTED_EDGE('',*,*,#45204,.F.);
#65698=ORIENTED_EDGE('',*,*,#45205,.F.);
#65699=ORIENTED_EDGE('',*,*,#45206,.F.);
#65700=ORIENTED_EDGE('',*,*,#45045,.F.);
#65701=ORIENTED_EDGE('',*,*,#45207,.F.);
#65702=ORIENTED_EDGE('',*,*,#45203,.F.);
#65703=ORIENTED_EDGE('',*,*,#45041,.F.);
#65704=ORIENTED_EDGE('',*,*,#45208,.T.);
#65705=ORIENTED_EDGE('',*,*,#45051,.F.);
#65706=ORIENTED_EDGE('',*,*,#45057,.F.);
#65707=ORIENTED_EDGE('',*,*,#45209,.F.);
#65708=ORIENTED_EDGE('',*,*,#45182,.F.);
#65709=ORIENTED_EDGE('',*,*,#45055,.F.);
#65710=ORIENTED_EDGE('',*,*,#45053,.T.);
#65711=ORIENTED_EDGE('',*,*,#45210,.T.);
#65712=ORIENTED_EDGE('',*,*,#45211,.F.);
#65713=ORIENTED_EDGE('',*,*,#45176,.F.);
#65714=ORIENTED_EDGE('',*,*,#45212,.F.);
#65715=ORIENTED_EDGE('',*,*,#45213,.T.);
#65716=ORIENTED_EDGE('',*,*,#45214,.T.);
#65717=ORIENTED_EDGE('',*,*,#45061,.F.);
#65718=ORIENTED_EDGE('',*,*,#45215,.F.);
#65719=ORIENTED_EDGE('',*,*,#45216,.T.);
#65720=ORIENTED_EDGE('',*,*,#45217,.T.);
#65721=ORIENTED_EDGE('',*,*,#45072,.F.);
#65722=ORIENTED_EDGE('',*,*,#45070,.F.);
#65723=ORIENTED_EDGE('',*,*,#45069,.F.);
#65724=ORIENTED_EDGE('',*,*,#45064,.F.);
#65725=ORIENTED_EDGE('',*,*,#45218,.F.);
#65726=ORIENTED_EDGE('',*,*,#45219,.T.);
#65727=ORIENTED_EDGE('',*,*,#45220,.F.);
#65728=ORIENTED_EDGE('',*,*,#45073,.T.);
#65729=ORIENTED_EDGE('',*,*,#45192,.F.);
#65730=ORIENTED_EDGE('',*,*,#45196,.F.);
#65731=ORIENTED_EDGE('',*,*,#45221,.T.);
#65732=ORIENTED_EDGE('',*,*,#45197,.F.);
#65733=ORIENTED_EDGE('',*,*,#45086,.F.);
#65734=ORIENTED_EDGE('',*,*,#45084,.F.);
#65735=ORIENTED_EDGE('',*,*,#45083,.F.);
#65736=ORIENTED_EDGE('',*,*,#45081,.F.);
#65737=ORIENTED_EDGE('',*,*,#45078,.F.);
#65738=ORIENTED_EDGE('',*,*,#44991,.T.);
#65739=ORIENTED_EDGE('',*,*,#45077,.F.);
#65740=ORIENTED_EDGE('',*,*,#45222,.F.);
#65741=ORIENTED_EDGE('',*,*,#45223,.T.);
#65742=ORIENTED_EDGE('',*,*,#45224,.T.);
#65743=ORIENTED_EDGE('',*,*,#45225,.T.);
#65744=ORIENTED_EDGE('',*,*,#45226,.T.);
#65745=ORIENTED_EDGE('',*,*,#45227,.T.);
#65746=ORIENTED_EDGE('',*,*,#45223,.F.);
#65747=ORIENTED_EDGE('',*,*,#45228,.T.);
#65748=ORIENTED_EDGE('',*,*,#45229,.F.);
#65749=ORIENTED_EDGE('',*,*,#45193,.F.);
#65750=ORIENTED_EDGE('',*,*,#45225,.F.);
#65751=ORIENTED_EDGE('',*,*,#45230,.T.);
#65752=ORIENTED_EDGE('',*,*,#45231,.T.);
#65753=ORIENTED_EDGE('',*,*,#45008,.T.);
#65754=ORIENTED_EDGE('',*,*,#45093,.F.);
#65755=ORIENTED_EDGE('',*,*,#45232,.T.);
#65756=ORIENTED_EDGE('',*,*,#45233,.T.);
#65757=ORIENTED_EDGE('',*,*,#45234,.T.);
#65758=ORIENTED_EDGE('',*,*,#45235,.F.);
#65759=ORIENTED_EDGE('',*,*,#45231,.F.);
#65760=ORIENTED_EDGE('',*,*,#45236,.T.);
#65761=ORIENTED_EDGE('',*,*,#45237,.T.);
#65762=ORIENTED_EDGE('',*,*,#45238,.T.);
#65763=ORIENTED_EDGE('',*,*,#45239,.F.);
#65764=ORIENTED_EDGE('',*,*,#45238,.F.);
#65765=ORIENTED_EDGE('',*,*,#45240,.T.);
#65766=ORIENTED_EDGE('',*,*,#45232,.F.);
#65767=ORIENTED_EDGE('',*,*,#45241,.F.);
#65768=ORIENTED_EDGE('',*,*,#45242,.T.);
#65769=ORIENTED_EDGE('',*,*,#45243,.F.);
#65770=ORIENTED_EDGE('',*,*,#45244,.T.);
#65771=ORIENTED_EDGE('',*,*,#45245,.T.);
#65772=ORIENTED_EDGE('',*,*,#45246,.T.);
#65773=ORIENTED_EDGE('',*,*,#45247,.T.);
#65774=ORIENTED_EDGE('',*,*,#45248,.T.);
#65775=ORIENTED_EDGE('',*,*,#45249,.T.);
#65776=ORIENTED_EDGE('',*,*,#45250,.T.);
#65777=ORIENTED_EDGE('',*,*,#45251,.T.);
#65778=ORIENTED_EDGE('',*,*,#45252,.F.);
#65779=ORIENTED_EDGE('',*,*,#45253,.T.);
#65780=ORIENTED_EDGE('',*,*,#45254,.T.);
#65781=ORIENTED_EDGE('',*,*,#45255,.T.);
#65782=ORIENTED_EDGE('',*,*,#45256,.T.);
#65783=ORIENTED_EDGE('',*,*,#45257,.T.);
#65784=ORIENTED_EDGE('',*,*,#45258,.T.);
#65785=ORIENTED_EDGE('',*,*,#45259,.T.);
#65786=ORIENTED_EDGE('',*,*,#45260,.T.);
#65787=ORIENTED_EDGE('',*,*,#45261,.T.);
#65788=ORIENTED_EDGE('',*,*,#45262,.T.);
#65789=ORIENTED_EDGE('',*,*,#45263,.T.);
#65790=ORIENTED_EDGE('',*,*,#45264,.T.);
#65791=ORIENTED_EDGE('',*,*,#45265,.T.);
#65792=ORIENTED_EDGE('',*,*,#45266,.T.);
#65793=ORIENTED_EDGE('',*,*,#45267,.T.);
#65794=ORIENTED_EDGE('',*,*,#45268,.T.);
#65795=ORIENTED_EDGE('',*,*,#45269,.T.);
#65796=ORIENTED_EDGE('',*,*,#45270,.T.);
#65797=ORIENTED_EDGE('',*,*,#45271,.T.);
#65798=ORIENTED_EDGE('',*,*,#45272,.T.);
#65799=ORIENTED_EDGE('',*,*,#45273,.T.);
#65800=ORIENTED_EDGE('',*,*,#45274,.T.);
#65801=ORIENTED_EDGE('',*,*,#45275,.T.);
#65802=ORIENTED_EDGE('',*,*,#45276,.T.);
#65803=ORIENTED_EDGE('',*,*,#45277,.T.);
#65804=ORIENTED_EDGE('',*,*,#45278,.T.);
#65805=ORIENTED_EDGE('',*,*,#45279,.T.);
#65806=ORIENTED_EDGE('',*,*,#45280,.T.);
#65807=ORIENTED_EDGE('',*,*,#45281,.T.);
#65808=ORIENTED_EDGE('',*,*,#45282,.T.);
#65809=ORIENTED_EDGE('',*,*,#45283,.T.);
#65810=ORIENTED_EDGE('',*,*,#45284,.T.);
#65811=ORIENTED_EDGE('',*,*,#45285,.T.);
#65812=ORIENTED_EDGE('',*,*,#45286,.T.);
#65813=ORIENTED_EDGE('',*,*,#45217,.F.);
#65814=ORIENTED_EDGE('',*,*,#45287,.F.);
#65815=ORIENTED_EDGE('',*,*,#45288,.T.);
#65816=ORIENTED_EDGE('',*,*,#45289,.T.);
#65817=ORIENTED_EDGE('',*,*,#45290,.T.);
#65818=ORIENTED_EDGE('',*,*,#45291,.T.);
#65819=ORIENTED_EDGE('',*,*,#45292,.T.);
#65820=ORIENTED_EDGE('',*,*,#45293,.T.);
#65821=ORIENTED_EDGE('',*,*,#45294,.T.);
#65822=ORIENTED_EDGE('',*,*,#45295,.T.);
#65823=ORIENTED_EDGE('',*,*,#45296,.F.);
#65824=ORIENTED_EDGE('',*,*,#45297,.T.);
#65825=ORIENTED_EDGE('',*,*,#45298,.T.);
#65826=ORIENTED_EDGE('',*,*,#45166,.F.);
#65827=ORIENTED_EDGE('',*,*,#45167,.F.);
#65828=ORIENTED_EDGE('',*,*,#45298,.F.);
#65829=ORIENTED_EDGE('',*,*,#45299,.T.);
#65830=ORIENTED_EDGE('',*,*,#45300,.T.);
#65831=ORIENTED_EDGE('',*,*,#45301,.T.);
#65832=ORIENTED_EDGE('',*,*,#45302,.T.);
#65833=ORIENTED_EDGE('',*,*,#45113,.F.);
#65834=ORIENTED_EDGE('',*,*,#45303,.T.);
#65835=ORIENTED_EDGE('',*,*,#45304,.T.);
#65836=ORIENTED_EDGE('',*,*,#45305,.T.);
#65837=ORIENTED_EDGE('',*,*,#45306,.T.);
#65838=ORIENTED_EDGE('',*,*,#45307,.T.);
#65839=ORIENTED_EDGE('',*,*,#45308,.T.);
#65840=ORIENTED_EDGE('',*,*,#45309,.T.);
#65841=ORIENTED_EDGE('',*,*,#45095,.F.);
#65842=ORIENTED_EDGE('',*,*,#45310,.F.);
#65843=ORIENTED_EDGE('',*,*,#45101,.F.);
#65844=ORIENTED_EDGE('',*,*,#45311,.T.);
#65845=ORIENTED_EDGE('',*,*,#45312,.T.);
#65846=ORIENTED_EDGE('',*,*,#45313,.F.);
#65847=ORIENTED_EDGE('',*,*,#45314,.T.);
#65848=ORIENTED_EDGE('',*,*,#45135,.F.);
#65849=ORIENTED_EDGE('',*,*,#45138,.F.);
#65850=ORIENTED_EDGE('',*,*,#45102,.F.);
#65851=ORIENTED_EDGE('',*,*,#45315,.T.);
#65852=ORIENTED_EDGE('',*,*,#45316,.F.);
#65853=ORIENTED_EDGE('',*,*,#45317,.T.);
#65854=ORIENTED_EDGE('',*,*,#45318,.T.);
#65855=ORIENTED_EDGE('',*,*,#45319,.T.);
#65856=ORIENTED_EDGE('',*,*,#45109,.F.);
#65857=ORIENTED_EDGE('',*,*,#45320,.T.);
#65858=ORIENTED_EDGE('',*,*,#45321,.T.);
#65859=ORIENTED_EDGE('',*,*,#45322,.T.);
#65860=ORIENTED_EDGE('',*,*,#45323,.T.);
#65861=ORIENTED_EDGE('',*,*,#45107,.F.);
#65862=ORIENTED_EDGE('',*,*,#45324,.T.);
#65863=ORIENTED_EDGE('',*,*,#45325,.T.);
#65864=ORIENTED_EDGE('',*,*,#45326,.T.);
#65865=ORIENTED_EDGE('',*,*,#45322,.F.);
#65866=ORIENTED_EDGE('',*,*,#45327,.T.);
#65867=ORIENTED_EDGE('',*,*,#45110,.F.);
#65868=ORIENTED_EDGE('',*,*,#45328,.T.);
#65869=ORIENTED_EDGE('',*,*,#45325,.F.);
#65870=ORIENTED_EDGE('',*,*,#45118,.F.);
#65871=ORIENTED_EDGE('',*,*,#45120,.F.);
#65872=ORIENTED_EDGE('',*,*,#45329,.F.);
#65873=ORIENTED_EDGE('',*,*,#45330,.T.);
#65874=ORIENTED_EDGE('',*,*,#45124,.F.);
#65875=ORIENTED_EDGE('',*,*,#45121,.F.);
#65876=ORIENTED_EDGE('',*,*,#45116,.F.);
#65877=ORIENTED_EDGE('',*,*,#45331,.T.);
#65878=ORIENTED_EDGE('',*,*,#45126,.F.);
#65879=ORIENTED_EDGE('',*,*,#45332,.T.);
#65880=ORIENTED_EDGE('',*,*,#45333,.F.);
#65881=ORIENTED_EDGE('',*,*,#45129,.F.);
#65882=ORIENTED_EDGE('',*,*,#45133,.F.);
#65883=ORIENTED_EDGE('',*,*,#45131,.F.);
#65884=ORIENTED_EDGE('',*,*,#45334,.F.);
#65885=ORIENTED_EDGE('',*,*,#45335,.T.);
#65886=ORIENTED_EDGE('',*,*,#45336,.T.);
#65887=ORIENTED_EDGE('',*,*,#45337,.F.);
#65888=ORIENTED_EDGE('',*,*,#45338,.T.);
#65889=ORIENTED_EDGE('',*,*,#45339,.T.);
#65890=ORIENTED_EDGE('',*,*,#45340,.T.);
#65891=ORIENTED_EDGE('',*,*,#45174,.F.);
#65892=ORIENTED_EDGE('',*,*,#45341,.T.);
#65893=ORIENTED_EDGE('',*,*,#45342,.T.);
#65894=ORIENTED_EDGE('',*,*,#45343,.T.);
#65895=ORIENTED_EDGE('',*,*,#45338,.F.);
#65896=ORIENTED_EDGE('',*,*,#45344,.T.);
#65897=ORIENTED_EDGE('',*,*,#45345,.T.);
#65898=ORIENTED_EDGE('',*,*,#45346,.T.);
#65899=ORIENTED_EDGE('',*,*,#45347,.T.);
#65900=ORIENTED_EDGE('',*,*,#45348,.T.);
#65901=ORIENTED_EDGE('',*,*,#45349,.T.);
#65902=ORIENTED_EDGE('',*,*,#45350,.T.);
#65903=ORIENTED_EDGE('',*,*,#45351,.T.);
#65904=ORIENTED_EDGE('',*,*,#45352,.T.);
#65905=ORIENTED_EDGE('',*,*,#45353,.T.);
#65906=ORIENTED_EDGE('',*,*,#45146,.F.);
#65907=ORIENTED_EDGE('',*,*,#45145,.F.);
#65908=ORIENTED_EDGE('',*,*,#45144,.F.);
#65909=ORIENTED_EDGE('',*,*,#45139,.F.);
#65910=ORIENTED_EDGE('',*,*,#45137,.F.);
#65911=ORIENTED_EDGE('',*,*,#45354,.T.);
#65912=ORIENTED_EDGE('',*,*,#45348,.F.);
#65913=ORIENTED_EDGE('',*,*,#45347,.F.);
#65914=ORIENTED_EDGE('',*,*,#45346,.F.);
#65915=ORIENTED_EDGE('',*,*,#45355,.T.);
#65916=ORIENTED_EDGE('',*,*,#45148,.F.);
#65917=ORIENTED_EDGE('',*,*,#45141,.T.);
#65918=ORIENTED_EDGE('',*,*,#45157,.F.);
#65919=ORIENTED_EDGE('',*,*,#45152,.F.);
#65920=ORIENTED_EDGE('',*,*,#45150,.F.);
#65921=ORIENTED_EDGE('',*,*,#45356,.T.);
#65922=ORIENTED_EDGE('',*,*,#45357,.T.);
#65923=ORIENTED_EDGE('',*,*,#45169,.F.);
#65924=ORIENTED_EDGE('',*,*,#45162,.F.);
#65925=ORIENTED_EDGE('',*,*,#45159,.F.);
#65926=ORIENTED_EDGE('',*,*,#45154,.F.);
#65927=ORIENTED_EDGE('',*,*,#45358,.T.);
#65928=ORIENTED_EDGE('',*,*,#45359,.T.);
#65929=ORIENTED_EDGE('',*,*,#45360,.T.);
#65930=ORIENTED_EDGE('',*,*,#45170,.F.);
#65931=ORIENTED_EDGE('',*,*,#45357,.F.);
#65932=ORIENTED_EDGE('',*,*,#45361,.F.);
#65933=ORIENTED_EDGE('',*,*,#45171,.F.);
#65934=ORIENTED_EDGE('',*,*,#45360,.F.);
#65935=ORIENTED_EDGE('',*,*,#45362,.T.);
#65936=ORIENTED_EDGE('',*,*,#45363,.T.);
#65937=ORIENTED_EDGE('',*,*,#45364,.F.);
#65938=ORIENTED_EDGE('',*,*,#45365,.T.);
#65939=ORIENTED_EDGE('',*,*,#45366,.F.);
#65940=ORIENTED_EDGE('',*,*,#45367,.T.);
#65941=ORIENTED_EDGE('',*,*,#45368,.T.);
#65942=ORIENTED_EDGE('',*,*,#45369,.T.);
#65943=ORIENTED_EDGE('',*,*,#45370,.T.);
#65944=ORIENTED_EDGE('',*,*,#45371,.T.);
#65945=ORIENTED_EDGE('',*,*,#45372,.T.);
#65946=ORIENTED_EDGE('',*,*,#45373,.T.);
#65947=ORIENTED_EDGE('',*,*,#45374,.T.);
#65948=ORIENTED_EDGE('',*,*,#45375,.T.);
#65949=ORIENTED_EDGE('',*,*,#45376,.T.);
#65950=ORIENTED_EDGE('',*,*,#45377,.T.);
#65951=ORIENTED_EDGE('',*,*,#45369,.F.);
#65952=ORIENTED_EDGE('',*,*,#45378,.T.);
#65953=ORIENTED_EDGE('',*,*,#45379,.T.);
#65954=ORIENTED_EDGE('',*,*,#45380,.T.);
#65955=ORIENTED_EDGE('',*,*,#45381,.F.);
#65956=ORIENTED_EDGE('',*,*,#45382,.T.);
#65957=ORIENTED_EDGE('',*,*,#45341,.F.);
#65958=ORIENTED_EDGE('',*,*,#45173,.F.);
#65959=ORIENTED_EDGE('',*,*,#45383,.F.);
#65960=ORIENTED_EDGE('',*,*,#45380,.F.);
#65961=ORIENTED_EDGE('',*,*,#45384,.T.);
#65962=ORIENTED_EDGE('',*,*,#45385,.T.);
#65963=ORIENTED_EDGE('',*,*,#45385,.F.);
#65964=ORIENTED_EDGE('',*,*,#45386,.T.);
#65965=ORIENTED_EDGE('',*,*,#45387,.T.);
#65966=ORIENTED_EDGE('',*,*,#45388,.F.);
#65967=ORIENTED_EDGE('',*,*,#45389,.T.);
#65968=ORIENTED_EDGE('',*,*,#45374,.F.);
#65969=ORIENTED_EDGE('',*,*,#45390,.T.);
#65970=ORIENTED_EDGE('',*,*,#45391,.T.);
#65971=ORIENTED_EDGE('',*,*,#45375,.F.);
#65972=ORIENTED_EDGE('',*,*,#45389,.F.);
#65973=ORIENTED_EDGE('',*,*,#45392,.T.);
#65974=ORIENTED_EDGE('',*,*,#45393,.T.);
#65975=ORIENTED_EDGE('',*,*,#45376,.F.);
#65976=ORIENTED_EDGE('',*,*,#45393,.F.);
#65977=ORIENTED_EDGE('',*,*,#45394,.T.);
#65978=ORIENTED_EDGE('',*,*,#45395,.T.);
#65979=ORIENTED_EDGE('',*,*,#45175,.F.);
#65980=ORIENTED_EDGE('',*,*,#45340,.F.);
#65981=ORIENTED_EDGE('',*,*,#45396,.T.);
#65982=ORIENTED_EDGE('',*,*,#45378,.F.);
#65983=ORIENTED_EDGE('',*,*,#45172,.F.);
#65984=ORIENTED_EDGE('',*,*,#45395,.F.);
#65985=ORIENTED_EDGE('',*,*,#45397,.T.);
#65986=ORIENTED_EDGE('',*,*,#45398,.T.);
#65987=ORIENTED_EDGE('',*,*,#45365,.F.);
#65988=ORIENTED_EDGE('',*,*,#45399,.T.);
#65989=ORIENTED_EDGE('',*,*,#45400,.T.);
#65990=ORIENTED_EDGE('',*,*,#45289,.F.);
#65991=ORIENTED_EDGE('',*,*,#45401,.T.);
#65992=ORIENTED_EDGE('',*,*,#45402,.T.);
#65993=ORIENTED_EDGE('',*,*,#45177,.F.);
#65994=ORIENTED_EDGE('',*,*,#45403,.T.);
#65995=ORIENTED_EDGE('',*,*,#45178,.F.);
#65996=ORIENTED_EDGE('',*,*,#45402,.F.);
#65997=ORIENTED_EDGE('',*,*,#45404,.T.);
#65998=ORIENTED_EDGE('',*,*,#45405,.T.);
#65999=ORIENTED_EDGE('',*,*,#45406,.T.);
#66000=ORIENTED_EDGE('',*,*,#45179,.F.);
#66001=ORIENTED_EDGE('',*,*,#45184,.F.);
#66002=ORIENTED_EDGE('',*,*,#45407,.T.);
#66003=ORIENTED_EDGE('',*,*,#45408,.F.);
#66004=ORIENTED_EDGE('',*,*,#45409,.T.);
#66005=ORIENTED_EDGE('',*,*,#45410,.T.);
#66006=ORIENTED_EDGE('',*,*,#45405,.F.);
#66007=ORIENTED_EDGE('',*,*,#45185,.F.);
#66008=ORIENTED_EDGE('',*,*,#45214,.F.);
#66009=ORIENTED_EDGE('',*,*,#45411,.T.);
#66010=ORIENTED_EDGE('',*,*,#45412,.T.);
#66011=ORIENTED_EDGE('',*,*,#45186,.F.);
#66012=ORIENTED_EDGE('',*,*,#45413,.T.);
#66013=ORIENTED_EDGE('',*,*,#45414,.T.);
#66014=ORIENTED_EDGE('',*,*,#45187,.F.);
#66015=ORIENTED_EDGE('',*,*,#45190,.F.);
#66016=ORIENTED_EDGE('',*,*,#45194,.F.);
#66017=ORIENTED_EDGE('',*,*,#45414,.F.);
#66018=ORIENTED_EDGE('',*,*,#45415,.T.);
#66019=ORIENTED_EDGE('',*,*,#45416,.T.);
#66020=ORIENTED_EDGE('',*,*,#45195,.F.);
#66021=ORIENTED_EDGE('',*,*,#45198,.F.);
#66022=ORIENTED_EDGE('',*,*,#45221,.F.);
#66023=ORIENTED_EDGE('',*,*,#45416,.F.);
#66024=ORIENTED_EDGE('',*,*,#45417,.T.);
#66025=ORIENTED_EDGE('',*,*,#45418,.T.);
#66026=ORIENTED_EDGE('',*,*,#44966,.T.);
#66027=ORIENTED_EDGE('',*,*,#45031,.T.);
#66028=ORIENTED_EDGE('',*,*,#45419,.F.);
#66029=ORIENTED_EDGE('',*,*,#45420,.T.);
#66030=ORIENTED_EDGE('',*,*,#45068,.T.);
#66031=ORIENTED_EDGE('',*,*,#45067,.T.);
#66032=ORIENTED_EDGE('',*,*,#45201,.F.);
#66033=ORIENTED_EDGE('',*,*,#45421,.T.);
#66034=ORIENTED_EDGE('',*,*,#45410,.F.);
#66035=ORIENTED_EDGE('',*,*,#45409,.F.);
#66036=ORIENTED_EDGE('',*,*,#45422,.T.);
#66037=ORIENTED_EDGE('',*,*,#45421,.F.);
#66038=ORIENTED_EDGE('',*,*,#45423,.T.);
#66039=ORIENTED_EDGE('',*,*,#45424,.T.);
#66040=ORIENTED_EDGE('',*,*,#45406,.F.);
#66041=ORIENTED_EDGE('',*,*,#45424,.F.);
#66042=ORIENTED_EDGE('',*,*,#45425,.T.);
#66043=ORIENTED_EDGE('',*,*,#45038,.T.);
#66044=ORIENTED_EDGE('',*,*,#45202,.F.);
#66045=ORIENTED_EDGE('',*,*,#45180,.T.);
#66046=ORIENTED_EDGE('',*,*,#45426,.T.);
#66047=ORIENTED_EDGE('',*,*,#45210,.F.);
#66048=ORIENTED_EDGE('',*,*,#45052,.T.);
#66049=ORIENTED_EDGE('',*,*,#45208,.F.);
#66050=ORIENTED_EDGE('',*,*,#45040,.T.);
#66051=ORIENTED_EDGE('',*,*,#45427,.T.);
#66052=ORIENTED_EDGE('',*,*,#45411,.F.);
#66053=ORIENTED_EDGE('',*,*,#45213,.F.);
#66054=ORIENTED_EDGE('',*,*,#45428,.T.);
#66055=ORIENTED_EDGE('',*,*,#45429,.T.);
#66056=ORIENTED_EDGE('',*,*,#45430,.T.);
#66057=ORIENTED_EDGE('',*,*,#45431,.T.);
#66058=ORIENTED_EDGE('',*,*,#45432,.T.);
#66059=ORIENTED_EDGE('',*,*,#45236,.F.);
#66060=ORIENTED_EDGE('',*,*,#45433,.T.);
#66061=ORIENTED_EDGE('',*,*,#45434,.F.);
#66062=ORIENTED_EDGE('',*,*,#45435,.T.);
#66063=ORIENTED_EDGE('',*,*,#45226,.F.);
#66064=ORIENTED_EDGE('',*,*,#45219,.F.);
#66065=ORIENTED_EDGE('',*,*,#45436,.T.);
#66066=ORIENTED_EDGE('',*,*,#45433,.F.);
#66067=ORIENTED_EDGE('',*,*,#45230,.F.);
#66068=ORIENTED_EDGE('',*,*,#45437,.F.);
#66069=ORIENTED_EDGE('',*,*,#45438,.T.);
#66070=ORIENTED_EDGE('',*,*,#45439,.T.);
#66071=ORIENTED_EDGE('',*,*,#45440,.T.);
#66072=ORIENTED_EDGE('',*,*,#45233,.F.);
#66073=ORIENTED_EDGE('',*,*,#45441,.T.);
#66074=ORIENTED_EDGE('',*,*,#45234,.F.);
#66075=ORIENTED_EDGE('',*,*,#45440,.F.);
#66076=ORIENTED_EDGE('',*,*,#45442,.T.);
#66077=ORIENTED_EDGE('',*,*,#45443,.T.);
#66078=ORIENTED_EDGE('',*,*,#45444,.T.);
#66079=ORIENTED_EDGE('',*,*,#45009,.T.);
#66080=ORIENTED_EDGE('',*,*,#45441,.F.);
#66081=ORIENTED_EDGE('',*,*,#45445,.T.);
#66082=ORIENTED_EDGE('',*,*,#45446,.T.);
#66083=ORIENTED_EDGE('',*,*,#45237,.F.);
#66084=ORIENTED_EDGE('',*,*,#45432,.F.);
#66085=ORIENTED_EDGE('',*,*,#45240,.F.);
#66086=ORIENTED_EDGE('',*,*,#45446,.F.);
#66087=ORIENTED_EDGE('',*,*,#45447,.T.);
#66088=ORIENTED_EDGE('',*,*,#45438,.F.);
#66089=ORIENTED_EDGE('',*,*,#45242,.F.);
#66090=ORIENTED_EDGE('',*,*,#45448,.F.);
#66091=ORIENTED_EDGE('',*,*,#45449,.T.);
#66092=ORIENTED_EDGE('',*,*,#45450,.F.);
#66093=ORIENTED_EDGE('',*,*,#45244,.F.);
#66094=ORIENTED_EDGE('',*,*,#45451,.F.);
#66095=ORIENTED_EDGE('',*,*,#45452,.T.);
#66096=ORIENTED_EDGE('',*,*,#45453,.F.);
#66097=ORIENTED_EDGE('',*,*,#45454,.T.);
#66098=ORIENTED_EDGE('',*,*,#45455,.F.);
#66099=ORIENTED_EDGE('',*,*,#45456,.T.);
#66100=ORIENTED_EDGE('',*,*,#45457,.F.);
#66101=ORIENTED_EDGE('',*,*,#45458,.T.);
#66102=ORIENTED_EDGE('',*,*,#45286,.F.);
#66103=ORIENTED_EDGE('',*,*,#45459,.T.);
#66104=ORIENTED_EDGE('',*,*,#45460,.T.);
#66105=ORIENTED_EDGE('',*,*,#45461,.T.);
#66106=ORIENTED_EDGE('',*,*,#45462,.T.);
#66107=ORIENTED_EDGE('',*,*,#45281,.F.);
#66108=ORIENTED_EDGE('',*,*,#45458,.F.);
#66109=ORIENTED_EDGE('',*,*,#45462,.F.);
#66110=ORIENTED_EDGE('',*,*,#45463,.T.);
#66111=ORIENTED_EDGE('',*,*,#45464,.T.);
#66112=ORIENTED_EDGE('',*,*,#45282,.F.);
#66113=ORIENTED_EDGE('',*,*,#45465,.T.);
#66114=ORIENTED_EDGE('',*,*,#45283,.F.);
#66115=ORIENTED_EDGE('',*,*,#45464,.F.);
#66116=ORIENTED_EDGE('',*,*,#45466,.T.);
#66117=ORIENTED_EDGE('',*,*,#45465,.F.);
#66118=ORIENTED_EDGE('',*,*,#45467,.T.);
#66119=ORIENTED_EDGE('',*,*,#45468,.T.);
#66120=ORIENTED_EDGE('',*,*,#45284,.F.);
#66121=ORIENTED_EDGE('',*,*,#45469,.T.);
#66122=ORIENTED_EDGE('',*,*,#45280,.F.);
#66123=ORIENTED_EDGE('',*,*,#45470,.T.);
#66124=ORIENTED_EDGE('',*,*,#45471,.T.);
#66125=ORIENTED_EDGE('',*,*,#45472,.T.);
#66126=ORIENTED_EDGE('',*,*,#45473,.T.);
#66127=ORIENTED_EDGE('',*,*,#45275,.F.);
#66128=ORIENTED_EDGE('',*,*,#45469,.F.);
#66129=ORIENTED_EDGE('',*,*,#45473,.F.);
#66130=ORIENTED_EDGE('',*,*,#45474,.T.);
#66131=ORIENTED_EDGE('',*,*,#45475,.T.);
#66132=ORIENTED_EDGE('',*,*,#45276,.F.);
#66133=ORIENTED_EDGE('',*,*,#45476,.T.);
#66134=ORIENTED_EDGE('',*,*,#45277,.F.);
#66135=ORIENTED_EDGE('',*,*,#45475,.F.);
#66136=ORIENTED_EDGE('',*,*,#45477,.T.);
#66137=ORIENTED_EDGE('',*,*,#45476,.F.);
#66138=ORIENTED_EDGE('',*,*,#45478,.T.);
#66139=ORIENTED_EDGE('',*,*,#45479,.T.);
#66140=ORIENTED_EDGE('',*,*,#45278,.F.);
#66141=ORIENTED_EDGE('',*,*,#45480,.T.);
#66142=ORIENTED_EDGE('',*,*,#45274,.F.);
#66143=ORIENTED_EDGE('',*,*,#45481,.T.);
#66144=ORIENTED_EDGE('',*,*,#45482,.T.);
#66145=ORIENTED_EDGE('',*,*,#45483,.T.);
#66146=ORIENTED_EDGE('',*,*,#45484,.T.);
#66147=ORIENTED_EDGE('',*,*,#45268,.F.);
#66148=ORIENTED_EDGE('',*,*,#45480,.F.);
#66149=ORIENTED_EDGE('',*,*,#45485,.T.);
#66150=ORIENTED_EDGE('',*,*,#45269,.F.);
#66151=ORIENTED_EDGE('',*,*,#45484,.F.);
#66152=ORIENTED_EDGE('',*,*,#45486,.T.);
#66153=ORIENTED_EDGE('',*,*,#45485,.F.);
#66154=ORIENTED_EDGE('',*,*,#45487,.T.);
#66155=ORIENTED_EDGE('',*,*,#45488,.T.);
#66156=ORIENTED_EDGE('',*,*,#45270,.F.);
#66157=ORIENTED_EDGE('',*,*,#45489,.T.);
#66158=ORIENTED_EDGE('',*,*,#45271,.F.);
#66159=ORIENTED_EDGE('',*,*,#45488,.F.);
#66160=ORIENTED_EDGE('',*,*,#45490,.T.);
#66161=ORIENTED_EDGE('',*,*,#45489,.F.);
#66162=ORIENTED_EDGE('',*,*,#45491,.T.);
#66163=ORIENTED_EDGE('',*,*,#45492,.T.);
#66164=ORIENTED_EDGE('',*,*,#45272,.F.);
#66165=ORIENTED_EDGE('',*,*,#45493,.T.);
#66166=ORIENTED_EDGE('',*,*,#45267,.F.);
#66167=ORIENTED_EDGE('',*,*,#45494,.T.);
#66168=ORIENTED_EDGE('',*,*,#45495,.T.);
#66169=ORIENTED_EDGE('',*,*,#45496,.T.);
#66170=ORIENTED_EDGE('',*,*,#45497,.T.);
#66171=ORIENTED_EDGE('',*,*,#45262,.F.);
#66172=ORIENTED_EDGE('',*,*,#45493,.F.);
#66173=ORIENTED_EDGE('',*,*,#45497,.F.);
#66174=ORIENTED_EDGE('',*,*,#45498,.T.);
#66175=ORIENTED_EDGE('',*,*,#45499,.T.);
#66176=ORIENTED_EDGE('',*,*,#45263,.F.);
#66177=ORIENTED_EDGE('',*,*,#45500,.T.);
#66178=ORIENTED_EDGE('',*,*,#45264,.F.);
#66179=ORIENTED_EDGE('',*,*,#45499,.F.);
#66180=ORIENTED_EDGE('',*,*,#45501,.T.);
#66181=ORIENTED_EDGE('',*,*,#45500,.F.);
#66182=ORIENTED_EDGE('',*,*,#45502,.T.);
#66183=ORIENTED_EDGE('',*,*,#45503,.T.);
#66184=ORIENTED_EDGE('',*,*,#45265,.F.);
#66185=ORIENTED_EDGE('',*,*,#45504,.T.);
#66186=ORIENTED_EDGE('',*,*,#45257,.F.);
#66187=ORIENTED_EDGE('',*,*,#45505,.T.);
#66188=ORIENTED_EDGE('',*,*,#45506,.T.);
#66189=ORIENTED_EDGE('',*,*,#45507,.T.);
#66190=ORIENTED_EDGE('',*,*,#45259,.F.);
#66191=ORIENTED_EDGE('',*,*,#45508,.F.);
#66192=ORIENTED_EDGE('',*,*,#45509,.T.);
#66193=ORIENTED_EDGE('',*,*,#45510,.F.);
#66194=ORIENTED_EDGE('',*,*,#45261,.F.);
#66195=ORIENTED_EDGE('',*,*,#45511,.F.);
#66196=ORIENTED_EDGE('',*,*,#45512,.T.);
#66197=ORIENTED_EDGE('',*,*,#45513,.T.);
#66198=ORIENTED_EDGE('',*,*,#45254,.F.);
#66199=ORIENTED_EDGE('',*,*,#45514,.F.);
#66200=ORIENTED_EDGE('',*,*,#45515,.T.);
#66201=ORIENTED_EDGE('',*,*,#45513,.F.);
#66202=ORIENTED_EDGE('',*,*,#45516,.T.);
#66203=ORIENTED_EDGE('',*,*,#45517,.T.);
#66204=ORIENTED_EDGE('',*,*,#45255,.F.);
#66205=ORIENTED_EDGE('',*,*,#45518,.T.);
#66206=ORIENTED_EDGE('',*,*,#45251,.F.);
#66207=ORIENTED_EDGE('',*,*,#45519,.T.);
#66208=ORIENTED_EDGE('',*,*,#45520,.T.);
#66209=ORIENTED_EDGE('',*,*,#45521,.T.);
#66210=ORIENTED_EDGE('',*,*,#45246,.F.);
#66211=ORIENTED_EDGE('',*,*,#45522,.F.);
#66212=ORIENTED_EDGE('',*,*,#45523,.T.);
#66213=ORIENTED_EDGE('',*,*,#45521,.F.);
#66214=ORIENTED_EDGE('',*,*,#45524,.T.);
#66215=ORIENTED_EDGE('',*,*,#45525,.T.);
#66216=ORIENTED_EDGE('',*,*,#45247,.F.);
#66217=ORIENTED_EDGE('',*,*,#45526,.T.);
#66218=ORIENTED_EDGE('',*,*,#45248,.F.);
#66219=ORIENTED_EDGE('',*,*,#45525,.F.);
#66220=ORIENTED_EDGE('',*,*,#45527,.T.);
#66221=ORIENTED_EDGE('',*,*,#45526,.F.);
#66222=ORIENTED_EDGE('',*,*,#45528,.T.);
#66223=ORIENTED_EDGE('',*,*,#45529,.T.);
#66224=ORIENTED_EDGE('',*,*,#45249,.F.);
#66225=ORIENTED_EDGE('',*,*,#45530,.T.);
#66226=ORIENTED_EDGE('',*,*,#45295,.F.);
#66227=ORIENTED_EDGE('',*,*,#45531,.F.);
#66228=ORIENTED_EDGE('',*,*,#45532,.T.);
#66229=ORIENTED_EDGE('',*,*,#45533,.T.);
#66230=ORIENTED_EDGE('',*,*,#45291,.F.);
#66231=ORIENTED_EDGE('',*,*,#45534,.F.);
#66232=ORIENTED_EDGE('',*,*,#45535,.T.);
#66233=ORIENTED_EDGE('',*,*,#45536,.F.);
#66234=ORIENTED_EDGE('',*,*,#45537,.T.);
#66235=ORIENTED_EDGE('',*,*,#45538,.T.);
#66236=ORIENTED_EDGE('',*,*,#45539,.T.);
#66237=ORIENTED_EDGE('',*,*,#45288,.F.);
#66238=ORIENTED_EDGE('',*,*,#45540,.T.);
#66239=ORIENTED_EDGE('',*,*,#45541,.F.);
#66240=ORIENTED_EDGE('',*,*,#45293,.F.);
#66241=ORIENTED_EDGE('',*,*,#45542,.T.);
#66242=ORIENTED_EDGE('',*,*,#45543,.T.);
#66243=ORIENTED_EDGE('',*,*,#45544,.T.);
#66244=ORIENTED_EDGE('',*,*,#45545,.T.);
#66245=ORIENTED_EDGE('',*,*,#45546,.T.);
#66246=ORIENTED_EDGE('',*,*,#45547,.T.);
#66247=ORIENTED_EDGE('',*,*,#45548,.T.);
#66248=ORIENTED_EDGE('',*,*,#45549,.T.);
#66249=ORIENTED_EDGE('',*,*,#45550,.T.);
#66250=ORIENTED_EDGE('',*,*,#45551,.T.);
#66251=ORIENTED_EDGE('',*,*,#45552,.T.);
#66252=ORIENTED_EDGE('',*,*,#45553,.T.);
#66253=ORIENTED_EDGE('',*,*,#45550,.F.);
#66254=ORIENTED_EDGE('',*,*,#45554,.T.);
#66255=ORIENTED_EDGE('',*,*,#45555,.F.);
#66256=ORIENTED_EDGE('',*,*,#45556,.T.);
#66257=ORIENTED_EDGE('',*,*,#45557,.T.);
#66258=ORIENTED_EDGE('',*,*,#45297,.F.);
#66259=ORIENTED_EDGE('',*,*,#45299,.F.);
#66260=ORIENTED_EDGE('',*,*,#45557,.F.);
#66261=ORIENTED_EDGE('',*,*,#45558,.T.);
#66262=ORIENTED_EDGE('',*,*,#45559,.T.);
#66263=ORIENTED_EDGE('',*,*,#45560,.F.);
#66264=ORIENTED_EDGE('',*,*,#45315,.F.);
#66265=ORIENTED_EDGE('',*,*,#45105,.T.);
#66266=ORIENTED_EDGE('',*,*,#45561,.F.);
#66267=ORIENTED_EDGE('',*,*,#45559,.F.);
#66268=ORIENTED_EDGE('',*,*,#45562,.T.);
#66269=ORIENTED_EDGE('',*,*,#45563,.T.);
#66270=ORIENTED_EDGE('',*,*,#45564,.T.);
#66271=ORIENTED_EDGE('',*,*,#45565,.T.);
#66272=ORIENTED_EDGE('',*,*,#45566,.F.);
#66273=ORIENTED_EDGE('',*,*,#45567,.T.);
#66274=ORIENTED_EDGE('',*,*,#45301,.F.);
#66275=ORIENTED_EDGE('',*,*,#45303,.F.);
#66276=ORIENTED_EDGE('',*,*,#45568,.F.);
#66277=ORIENTED_EDGE('',*,*,#45563,.F.);
#66278=ORIENTED_EDGE('',*,*,#45567,.F.);
#66279=ORIENTED_EDGE('',*,*,#45569,.T.);
#66280=ORIENTED_EDGE('',*,*,#45570,.T.);
#66281=ORIENTED_EDGE('',*,*,#45114,.T.);
#66282=ORIENTED_EDGE('',*,*,#45302,.F.);
#66283=ORIENTED_EDGE('',*,*,#45328,.F.);
#66284=ORIENTED_EDGE('',*,*,#45570,.F.);
#66285=ORIENTED_EDGE('',*,*,#45571,.T.);
#66286=ORIENTED_EDGE('',*,*,#45572,.T.);
#66287=ORIENTED_EDGE('',*,*,#45326,.F.);
#66288=ORIENTED_EDGE('',*,*,#45572,.F.);
#66289=ORIENTED_EDGE('',*,*,#45573,.T.);
#66290=ORIENTED_EDGE('',*,*,#45574,.T.);
#66291=ORIENTED_EDGE('',*,*,#45575,.T.);
#66292=ORIENTED_EDGE('',*,*,#45108,.T.);
#66293=ORIENTED_EDGE('',*,*,#45576,.F.);
#66294=ORIENTED_EDGE('',*,*,#45577,.F.);
#66295=ORIENTED_EDGE('',*,*,#45578,.T.);
#66296=ORIENTED_EDGE('',*,*,#45579,.T.);
#66297=ORIENTED_EDGE('',*,*,#45580,.T.);
#66298=ORIENTED_EDGE('',*,*,#45581,.T.);
#66299=ORIENTED_EDGE('',*,*,#45317,.F.);
#66300=ORIENTED_EDGE('',*,*,#45320,.F.);
#66301=ORIENTED_EDGE('',*,*,#45579,.F.);
#66302=ORIENTED_EDGE('',*,*,#45582,.T.);
#66303=ORIENTED_EDGE('',*,*,#45583,.T.);
#66304=ORIENTED_EDGE('',*,*,#45584,.T.);
#66305=ORIENTED_EDGE('',*,*,#45585,.F.);
#66306=ORIENTED_EDGE('',*,*,#45586,.T.);
#66307=ORIENTED_EDGE('',*,*,#45581,.F.);
#66308=ORIENTED_EDGE('',*,*,#45587,.T.);
#66309=ORIENTED_EDGE('',*,*,#45588,.T.);
#66310=ORIENTED_EDGE('',*,*,#45589,.T.);
#66311=ORIENTED_EDGE('',*,*,#45590,.T.);
#66312=ORIENTED_EDGE('',*,*,#45591,.T.);
#66313=ORIENTED_EDGE('',*,*,#45592,.T.);
#66314=ORIENTED_EDGE('',*,*,#45593,.T.);
#66315=ORIENTED_EDGE('',*,*,#45594,.T.);
#66316=ORIENTED_EDGE('',*,*,#45595,.T.);
#66317=ORIENTED_EDGE('',*,*,#45596,.T.);
#66318=ORIENTED_EDGE('',*,*,#45597,.T.);
#66319=ORIENTED_EDGE('',*,*,#45444,.F.);
#66320=ORIENTED_EDGE('',*,*,#45304,.F.);
#66321=ORIENTED_EDGE('',*,*,#45094,.T.);
#66322=ORIENTED_EDGE('',*,*,#45006,.T.);
#66323=ORIENTED_EDGE('',*,*,#45598,.T.);
#66324=ORIENTED_EDGE('',*,*,#45599,.T.);
#66325=ORIENTED_EDGE('',*,*,#45600,.F.);
#66326=ORIENTED_EDGE('',*,*,#45601,.T.);
#66327=ORIENTED_EDGE('',*,*,#45602,.T.);
#66328=ORIENTED_EDGE('',*,*,#45306,.F.);
#66329=ORIENTED_EDGE('',*,*,#45603,.T.);
#66330=ORIENTED_EDGE('',*,*,#45307,.F.);
#66331=ORIENTED_EDGE('',*,*,#45602,.F.);
#66332=ORIENTED_EDGE('',*,*,#45604,.T.);
#66333=ORIENTED_EDGE('',*,*,#45603,.F.);
#66334=ORIENTED_EDGE('',*,*,#45605,.T.);
#66335=ORIENTED_EDGE('',*,*,#45606,.F.);
#66336=ORIENTED_EDGE('',*,*,#45308,.F.);
#66337=ORIENTED_EDGE('',*,*,#45607,.T.);
#66338=ORIENTED_EDGE('',*,*,#45608,.F.);
#66339=ORIENTED_EDGE('',*,*,#45609,.T.);
#66340=ORIENTED_EDGE('',*,*,#45610,.F.);
#66341=ORIENTED_EDGE('',*,*,#45588,.F.);
#66342=ORIENTED_EDGE('',*,*,#45611,.T.);
#66343=ORIENTED_EDGE('',*,*,#45311,.F.);
#66344=ORIENTED_EDGE('',*,*,#45612,.T.);
#66345=ORIENTED_EDGE('',*,*,#45613,.T.);
#66346=ORIENTED_EDGE('',*,*,#45614,.F.);
#66347=ORIENTED_EDGE('',*,*,#45615,.T.);
#66348=ORIENTED_EDGE('',*,*,#45312,.F.);
#66349=ORIENTED_EDGE('',*,*,#45616,.T.);
#66350=ORIENTED_EDGE('',*,*,#45617,.T.);
#66351=ORIENTED_EDGE('',*,*,#45013,.T.);
#66352=ORIENTED_EDGE('',*,*,#45100,.T.);
#66353=ORIENTED_EDGE('',*,*,#45310,.T.);
#66354=ORIENTED_EDGE('',*,*,#45618,.T.);
#66355=ORIENTED_EDGE('',*,*,#45584,.F.);
#66356=ORIENTED_EDGE('',*,*,#45619,.T.);
#66357=ORIENTED_EDGE('',*,*,#45318,.F.);
#66358=ORIENTED_EDGE('',*,*,#45586,.F.);
#66359=ORIENTED_EDGE('',*,*,#45620,.T.);
#66360=ORIENTED_EDGE('',*,*,#45324,.F.);
#66361=ORIENTED_EDGE('',*,*,#45321,.F.);
#66362=ORIENTED_EDGE('',*,*,#45106,.T.);
#66363=ORIENTED_EDGE('',*,*,#45319,.F.);
#66364=ORIENTED_EDGE('',*,*,#45619,.F.);
#66365=ORIENTED_EDGE('',*,*,#45621,.T.);
#66366=ORIENTED_EDGE('',*,*,#45622,.T.);
#66367=ORIENTED_EDGE('',*,*,#45349,.F.);
#66368=ORIENTED_EDGE('',*,*,#45354,.F.);
#66369=ORIENTED_EDGE('',*,*,#45136,.T.);
#66370=ORIENTED_EDGE('',*,*,#45314,.F.);
#66371=ORIENTED_EDGE('',*,*,#45623,.F.);
#66372=ORIENTED_EDGE('',*,*,#45111,.T.);
#66373=ORIENTED_EDGE('',*,*,#45327,.F.);
#66374=ORIENTED_EDGE('',*,*,#45020,.T.);
#66375=ORIENTED_EDGE('',*,*,#44961,.T.);
#66376=ORIENTED_EDGE('',*,*,#45025,.T.);
#66377=ORIENTED_EDGE('',*,*,#45132,.T.);
#66378=ORIENTED_EDGE('',*,*,#45335,.F.);
#66379=ORIENTED_EDGE('',*,*,#45624,.T.);
#66380=ORIENTED_EDGE('',*,*,#45332,.F.);
#66381=ORIENTED_EDGE('',*,*,#45125,.T.);
#66382=ORIENTED_EDGE('',*,*,#45331,.F.);
#66383=ORIENTED_EDGE('',*,*,#45115,.T.);
#66384=ORIENTED_EDGE('',*,*,#45330,.F.);
#66385=ORIENTED_EDGE('',*,*,#45625,.T.);
#66386=ORIENTED_EDGE('',*,*,#45016,.T.);
#66387=ORIENTED_EDGE('',*,*,#44957,.T.);
#66388=ORIENTED_EDGE('',*,*,#45018,.T.);
#66389=ORIENTED_EDGE('',*,*,#45123,.T.);
#66390=ORIENTED_EDGE('',*,*,#45626,.F.);
#66391=ORIENTED_EDGE('',*,*,#45627,.T.);
#66392=ORIENTED_EDGE('',*,*,#45350,.F.);
#66393=ORIENTED_EDGE('',*,*,#45622,.F.);
#66394=ORIENTED_EDGE('',*,*,#45628,.T.);
#66395=ORIENTED_EDGE('',*,*,#45351,.F.);
#66396=ORIENTED_EDGE('',*,*,#45627,.F.);
#66397=ORIENTED_EDGE('',*,*,#45629,.T.);
#66398=ORIENTED_EDGE('',*,*,#45630,.T.);
#66399=ORIENTED_EDGE('',*,*,#45352,.F.);
#66400=ORIENTED_EDGE('',*,*,#45630,.F.);
#66401=ORIENTED_EDGE('',*,*,#45631,.T.);
#66402=ORIENTED_EDGE('',*,*,#45632,.T.);
#66403=ORIENTED_EDGE('',*,*,#45339,.F.);
#66404=ORIENTED_EDGE('',*,*,#45343,.F.);
#66405=ORIENTED_EDGE('',*,*,#45633,.T.);
#66406=ORIENTED_EDGE('',*,*,#45336,.F.);
#66407=ORIENTED_EDGE('',*,*,#45632,.F.);
#66408=ORIENTED_EDGE('',*,*,#45634,.T.);
#66409=ORIENTED_EDGE('',*,*,#45635,.T.);
#66410=ORIENTED_EDGE('',*,*,#45635,.F.);
#66411=ORIENTED_EDGE('',*,*,#45636,.T.);
#66412=ORIENTED_EDGE('',*,*,#45637,.T.);
#66413=ORIENTED_EDGE('',*,*,#45638,.T.);
#66414=ORIENTED_EDGE('',*,*,#45639,.T.);
#66415=ORIENTED_EDGE('',*,*,#45344,.F.);
#66416=ORIENTED_EDGE('',*,*,#45337,.T.);
#66417=ORIENTED_EDGE('',*,*,#45640,.T.);
#66418=ORIENTED_EDGE('',*,*,#45641,.T.);
#66419=ORIENTED_EDGE('',*,*,#45642,.F.);
#66420=ORIENTED_EDGE('',*,*,#45643,.T.);
#66421=ORIENTED_EDGE('',*,*,#45644,.T.);
#66422=ORIENTED_EDGE('',*,*,#45637,.F.);
#66423=ORIENTED_EDGE('',*,*,#45645,.T.);
#66424=ORIENTED_EDGE('',*,*,#45640,.F.);
#66425=ORIENTED_EDGE('',*,*,#45363,.F.);
#66426=ORIENTED_EDGE('',*,*,#45646,.T.);
#66427=ORIENTED_EDGE('',*,*,#45647,.T.);
#66428=ORIENTED_EDGE('',*,*,#45648,.T.);
#66429=ORIENTED_EDGE('',*,*,#45648,.F.);
#66430=ORIENTED_EDGE('',*,*,#45649,.T.);
#66431=ORIENTED_EDGE('',*,*,#45650,.T.);
#66432=ORIENTED_EDGE('',*,*,#45371,.F.);
#66433=ORIENTED_EDGE('',*,*,#45651,.F.);
#66434=ORIENTED_EDGE('',*,*,#45399,.F.);
#66435=ORIENTED_EDGE('',*,*,#45364,.T.);
#66436=ORIENTED_EDGE('',*,*,#45372,.F.);
#66437=ORIENTED_EDGE('',*,*,#45650,.F.);
#66438=ORIENTED_EDGE('',*,*,#45652,.T.);
#66439=ORIENTED_EDGE('',*,*,#45653,.T.);
#66440=ORIENTED_EDGE('',*,*,#45367,.F.);
#66441=ORIENTED_EDGE('',*,*,#45653,.F.);
#66442=ORIENTED_EDGE('',*,*,#45654,.T.);
#66443=ORIENTED_EDGE('',*,*,#45655,.T.);
#66444=ORIENTED_EDGE('',*,*,#45368,.F.);
#66445=ORIENTED_EDGE('',*,*,#45655,.F.);
#66446=ORIENTED_EDGE('',*,*,#45656,.T.);
#66447=ORIENTED_EDGE('',*,*,#45657,.T.);
#66448=ORIENTED_EDGE('',*,*,#45390,.F.);
#66449=ORIENTED_EDGE('',*,*,#45373,.F.);
#66450=ORIENTED_EDGE('',*,*,#45658,.T.);
#66451=ORIENTED_EDGE('',*,*,#45659,.T.);
#66452=ORIENTED_EDGE('',*,*,#45660,.T.);
#66453=ORIENTED_EDGE('',*,*,#45661,.F.);
#66454=ORIENTED_EDGE('',*,*,#45662,.T.);
#66455=ORIENTED_EDGE('',*,*,#45663,.F.);
#66456=ORIENTED_EDGE('',*,*,#45664,.T.);
#66457=ORIENTED_EDGE('',*,*,#45665,.T.);
#66458=ORIENTED_EDGE('',*,*,#45666,.T.);
#66459=ORIENTED_EDGE('',*,*,#45665,.F.);
#66460=ORIENTED_EDGE('',*,*,#45667,.T.);
#66461=ORIENTED_EDGE('',*,*,#45668,.T.);
#66462=ORIENTED_EDGE('',*,*,#45669,.T.);
#66463=ORIENTED_EDGE('',*,*,#45668,.F.);
#66464=ORIENTED_EDGE('',*,*,#45670,.T.);
#66465=ORIENTED_EDGE('',*,*,#45646,.F.);
#66466=ORIENTED_EDGE('',*,*,#45366,.T.);
#66467=ORIENTED_EDGE('',*,*,#45398,.F.);
#66468=ORIENTED_EDGE('',*,*,#45671,.F.);
#66469=ORIENTED_EDGE('',*,*,#45672,.T.);
#66470=ORIENTED_EDGE('',*,*,#45551,.F.);
#66471=ORIENTED_EDGE('',*,*,#45673,.T.);
#66472=ORIENTED_EDGE('',*,*,#45674,.T.);
#66473=ORIENTED_EDGE('',*,*,#45659,.F.);
#66474=ORIENTED_EDGE('',*,*,#45675,.T.);
#66475=ORIENTED_EDGE('',*,*,#45673,.F.);
#66476=ORIENTED_EDGE('',*,*,#45553,.F.);
#66477=ORIENTED_EDGE('',*,*,#45676,.T.);
#66478=ORIENTED_EDGE('',*,*,#45677,.T.);
#66479=ORIENTED_EDGE('',*,*,#45678,.T.);
#66480=ORIENTED_EDGE('',*,*,#45548,.F.);
#66481=ORIENTED_EDGE('',*,*,#45679,.F.);
#66482=ORIENTED_EDGE('',*,*,#45680,.T.);
#66483=ORIENTED_EDGE('',*,*,#45547,.F.);
#66484=ORIENTED_EDGE('',*,*,#45681,.T.);
#66485=ORIENTED_EDGE('',*,*,#45682,.T.);
#66486=ORIENTED_EDGE('',*,*,#45683,.T.);
#66487=ORIENTED_EDGE('',*,*,#45684,.T.);
#66488=ORIENTED_EDGE('',*,*,#45677,.F.);
#66489=ORIENTED_EDGE('',*,*,#45543,.F.);
#66490=ORIENTED_EDGE('',*,*,#45685,.T.);
#66491=ORIENTED_EDGE('',*,*,#45686,.T.);
#66492=ORIENTED_EDGE('',*,*,#45687,.T.);
#66493=ORIENTED_EDGE('',*,*,#45688,.F.);
#66494=ORIENTED_EDGE('',*,*,#45689,.T.);
#66495=ORIENTED_EDGE('',*,*,#45542,.F.);
#66496=ORIENTED_EDGE('',*,*,#45690,.T.);
#66497=ORIENTED_EDGE('',*,*,#45691,.T.);
#66498=ORIENTED_EDGE('',*,*,#45692,.T.);
#66499=ORIENTED_EDGE('',*,*,#45538,.F.);
#66500=ORIENTED_EDGE('',*,*,#45693,.T.);
#66501=ORIENTED_EDGE('',*,*,#45686,.F.);
#66502=ORIENTED_EDGE('',*,*,#45401,.F.);
#66503=ORIENTED_EDGE('',*,*,#45539,.F.);
#66504=ORIENTED_EDGE('',*,*,#45692,.F.);
#66505=ORIENTED_EDGE('',*,*,#45694,.T.);
#66506=ORIENTED_EDGE('',*,*,#44981,.T.);
#66507=ORIENTED_EDGE('',*,*,#45403,.F.);
#66508=ORIENTED_EDGE('',*,*,#45183,.T.);
#66509=ORIENTED_EDGE('',*,*,#45209,.T.);
#66510=ORIENTED_EDGE('',*,*,#45058,.T.);
#66511=ORIENTED_EDGE('',*,*,#45695,.T.);
#66512=ORIENTED_EDGE('',*,*,#45696,.T.);
#66513=ORIENTED_EDGE('',*,*,#45404,.F.);
#66514=ORIENTED_EDGE('',*,*,#45696,.F.);
#66515=ORIENTED_EDGE('',*,*,#45697,.T.);
#66516=ORIENTED_EDGE('',*,*,#45407,.F.);
#66517=ORIENTED_EDGE('',*,*,#45698,.F.);
#66518=ORIENTED_EDGE('',*,*,#45699,.T.);
#66519=ORIENTED_EDGE('',*,*,#45408,.T.);
#66520=ORIENTED_EDGE('',*,*,#45700,.T.);
#66521=ORIENTED_EDGE('',*,*,#45039,.T.);
#66522=ORIENTED_EDGE('',*,*,#45425,.F.);
#66523=ORIENTED_EDGE('',*,*,#45423,.F.);
#66524=ORIENTED_EDGE('',*,*,#45422,.F.);
#66525=ORIENTED_EDGE('',*,*,#45699,.F.);
#66526=ORIENTED_EDGE('',*,*,#45701,.T.);
#66527=ORIENTED_EDGE('',*,*,#45062,.T.);
#66528=ORIENTED_EDGE('',*,*,#45420,.F.);
#66529=ORIENTED_EDGE('',*,*,#44930,.T.);
#66530=ORIENTED_EDGE('',*,*,#44967,.T.);
#66531=ORIENTED_EDGE('',*,*,#45418,.F.);
#66532=ORIENTED_EDGE('',*,*,#45702,.F.);
#66533=ORIENTED_EDGE('',*,*,#45417,.F.);
#66534=ORIENTED_EDGE('',*,*,#45415,.F.);
#66535=ORIENTED_EDGE('',*,*,#45413,.F.);
#66536=ORIENTED_EDGE('',*,*,#45412,.F.);
#66537=ORIENTED_EDGE('',*,*,#45427,.F.);
#66538=ORIENTED_EDGE('',*,*,#45430,.F.);
#66539=ORIENTED_EDGE('',*,*,#45429,.F.);
#66540=ORIENTED_EDGE('',*,*,#45428,.F.);
#66541=ORIENTED_EDGE('',*,*,#45703,.T.);
#66542=ORIENTED_EDGE('',*,*,#45704,.T.);
#66543=ORIENTED_EDGE('',*,*,#45705,.T.);
#66544=ORIENTED_EDGE('',*,*,#45063,.T.);
#66545=ORIENTED_EDGE('',*,*,#45706,.F.);
#66546=ORIENTED_EDGE('',*,*,#45435,.F.);
#66547=ORIENTED_EDGE('',*,*,#45707,.T.);
#66548=ORIENTED_EDGE('',*,*,#45708,.T.);
#66549=ORIENTED_EDGE('',*,*,#45431,.F.);
#66550=ORIENTED_EDGE('',*,*,#45436,.F.);
#66551=ORIENTED_EDGE('',*,*,#45709,.T.);
#66552=ORIENTED_EDGE('',*,*,#45710,.T.);
#66553=ORIENTED_EDGE('',*,*,#45711,.T.);
#66554=ORIENTED_EDGE('',*,*,#45596,.F.);
#66555=ORIENTED_EDGE('',*,*,#45445,.F.);
#66556=ORIENTED_EDGE('',*,*,#45708,.F.);
#66557=ORIENTED_EDGE('',*,*,#45712,.T.);
#66558=ORIENTED_EDGE('',*,*,#45713,.T.);
#66559=ORIENTED_EDGE('',*,*,#45595,.F.);
#66560=ORIENTED_EDGE('',*,*,#45443,.F.);
#66561=ORIENTED_EDGE('',*,*,#45442,.F.);
#66562=ORIENTED_EDGE('',*,*,#45439,.F.);
#66563=ORIENTED_EDGE('',*,*,#45447,.F.);
#66564=ORIENTED_EDGE('',*,*,#45714,.T.);
#66565=ORIENTED_EDGE('',*,*,#45715,.T.);
#66566=ORIENTED_EDGE('',*,*,#45716,.T.);
#66567=ORIENTED_EDGE('',*,*,#45710,.F.);
#66568=ORIENTED_EDGE('',*,*,#45715,.F.);
#66569=ORIENTED_EDGE('',*,*,#45717,.T.);
#66570=ORIENTED_EDGE('',*,*,#45594,.F.);
#66571=ORIENTED_EDGE('',*,*,#45718,.T.);
#66572=ORIENTED_EDGE('',*,*,#45719,.F.);
#66573=ORIENTED_EDGE('',*,*,#45720,.T.);
#66574=ORIENTED_EDGE('',*,*,#45591,.F.);
#66575=ORIENTED_EDGE('',*,*,#45721,.T.);
#66576=ORIENTED_EDGE('',*,*,#45722,.F.);
#66577=ORIENTED_EDGE('',*,*,#45723,.T.);
#66578=ORIENTED_EDGE('',*,*,#45724,.F.);
#66579=ORIENTED_EDGE('',*,*,#45725,.T.);
#66580=ORIENTED_EDGE('',*,*,#45726,.T.);
#66581=ORIENTED_EDGE('',*,*,#45727,.T.);
#66582=ORIENTED_EDGE('',*,*,#45590,.F.);
#66583=ORIENTED_EDGE('',*,*,#45728,.T.);
#66584=ORIENTED_EDGE('',*,*,#45725,.F.);
#66585=ORIENTED_EDGE('',*,*,#45729,.F.);
#66586=ORIENTED_EDGE('',*,*,#45730,.T.);
#66587=ORIENTED_EDGE('',*,*,#45587,.F.);
#66588=ORIENTED_EDGE('',*,*,#45731,.T.);
#66589=ORIENTED_EDGE('',*,*,#45732,.F.);
#66590=ORIENTED_EDGE('',*,*,#45452,.F.);
#66591=ORIENTED_EDGE('',*,*,#45733,.T.);
#66592=ORIENTED_EDGE('',*,*,#45734,.T.);
#66593=ORIENTED_EDGE('',*,*,#45735,.F.);
#66594=ORIENTED_EDGE('',*,*,#45736,.T.);
#66595=ORIENTED_EDGE('',*,*,#45737,.T.);
#66596=ORIENTED_EDGE('',*,*,#45738,.T.);
#66597=ORIENTED_EDGE('',*,*,#45243,.T.);
#66598=ORIENTED_EDGE('',*,*,#45450,.T.);
#66599=ORIENTED_EDGE('',*,*,#45739,.F.);
#66600=ORIENTED_EDGE('',*,*,#45740,.T.);
#66601=ORIENTED_EDGE('',*,*,#45737,.F.);
#66602=ORIENTED_EDGE('',*,*,#45741,.T.);
#66603=ORIENTED_EDGE('',*,*,#45733,.F.);
#66604=ORIENTED_EDGE('',*,*,#45451,.T.);
#66605=ORIENTED_EDGE('',*,*,#45742,.F.);
#66606=ORIENTED_EDGE('',*,*,#45743,.T.);
#66607=ORIENTED_EDGE('',*,*,#45744,.T.);
#66608=ORIENTED_EDGE('',*,*,#45745,.T.);
#66609=ORIENTED_EDGE('',*,*,#45746,.F.);
#66610=ORIENTED_EDGE('',*,*,#45747,.T.);
#66611=ORIENTED_EDGE('',*,*,#45748,.T.);
#66612=ORIENTED_EDGE('',*,*,#45749,.T.);
#66613=ORIENTED_EDGE('',*,*,#45744,.F.);
#66614=ORIENTED_EDGE('',*,*,#45750,.T.);
#66615=ORIENTED_EDGE('',*,*,#45748,.F.);
#66616=ORIENTED_EDGE('',*,*,#45751,.T.);
#66617=ORIENTED_EDGE('',*,*,#45752,.T.);
#66618=ORIENTED_EDGE('',*,*,#45753,.F.);
#66619=ORIENTED_EDGE('',*,*,#45754,.F.);
#66620=ORIENTED_EDGE('',*,*,#45755,.T.);
#66621=ORIENTED_EDGE('',*,*,#45756,.F.);
#66622=ORIENTED_EDGE('',*,*,#45757,.T.);
#66623=ORIENTED_EDGE('',*,*,#45758,.T.);
#66624=ORIENTED_EDGE('',*,*,#45454,.F.);
#66625=ORIENTED_EDGE('',*,*,#45759,.F.);
#66626=ORIENTED_EDGE('',*,*,#45760,.T.);
#66627=ORIENTED_EDGE('',*,*,#45761,.T.);
#66628=ORIENTED_EDGE('',*,*,#45762,.T.);
#66629=ORIENTED_EDGE('',*,*,#45763,.F.);
#66630=ORIENTED_EDGE('',*,*,#45764,.T.);
#66631=ORIENTED_EDGE('',*,*,#45765,.T.);
#66632=ORIENTED_EDGE('',*,*,#45766,.T.);
#66633=ORIENTED_EDGE('',*,*,#45758,.F.);
#66634=ORIENTED_EDGE('',*,*,#45767,.T.);
#66635=ORIENTED_EDGE('',*,*,#45765,.F.);
#66636=ORIENTED_EDGE('',*,*,#45768,.T.);
#66637=ORIENTED_EDGE('',*,*,#45761,.F.);
#66638=ORIENTED_EDGE('',*,*,#45769,.T.);
#66639=ORIENTED_EDGE('',*,*,#45770,.F.);
#66640=ORIENTED_EDGE('',*,*,#45455,.T.);
#66641=ORIENTED_EDGE('',*,*,#45771,.F.);
#66642=ORIENTED_EDGE('',*,*,#45772,.T.);
#66643=ORIENTED_EDGE('',*,*,#45773,.F.);
#66644=ORIENTED_EDGE('',*,*,#45607,.F.);
#66645=ORIENTED_EDGE('',*,*,#45774,.T.);
#66646=ORIENTED_EDGE('',*,*,#45616,.F.);
#66647=ORIENTED_EDGE('',*,*,#45611,.F.);
#66648=ORIENTED_EDGE('',*,*,#45730,.F.);
#66649=ORIENTED_EDGE('',*,*,#45641,.F.);
#66650=ORIENTED_EDGE('',*,*,#45645,.F.);
#66651=ORIENTED_EDGE('',*,*,#45636,.F.);
#66652=ORIENTED_EDGE('',*,*,#45634,.F.);
#66653=ORIENTED_EDGE('',*,*,#45631,.F.);
#66654=ORIENTED_EDGE('',*,*,#45629,.F.);
#66655=ORIENTED_EDGE('',*,*,#45628,.F.);
#66656=ORIENTED_EDGE('',*,*,#45621,.F.);
#66657=ORIENTED_EDGE('',*,*,#45620,.F.);
#66658=ORIENTED_EDGE('',*,*,#45585,.T.);
#66659=ORIENTED_EDGE('',*,*,#45618,.F.);
#66660=ORIENTED_EDGE('',*,*,#45313,.T.);
#66661=ORIENTED_EDGE('',*,*,#45615,.F.);
#66662=ORIENTED_EDGE('',*,*,#45775,.T.);
#66663=ORIENTED_EDGE('',*,*,#45643,.F.);
#66664=ORIENTED_EDGE('',*,*,#45776,.T.);
#66665=ORIENTED_EDGE('',*,*,#45777,.T.);
#66666=ORIENTED_EDGE('',*,*,#45778,.F.);
#66667=ORIENTED_EDGE('',*,*,#45638,.F.);
#66668=ORIENTED_EDGE('',*,*,#45644,.F.);
#66669=ORIENTED_EDGE('',*,*,#45667,.F.);
#66670=ORIENTED_EDGE('',*,*,#45664,.F.);
#66671=ORIENTED_EDGE('',*,*,#45779,.T.);
#66672=ORIENTED_EDGE('',*,*,#45780,.T.);
#66673=ORIENTED_EDGE('',*,*,#45658,.F.);
#66674=ORIENTED_EDGE('',*,*,#45781,.F.);
#66675=ORIENTED_EDGE('',*,*,#45656,.F.);
#66676=ORIENTED_EDGE('',*,*,#45654,.F.);
#66677=ORIENTED_EDGE('',*,*,#45652,.F.);
#66678=ORIENTED_EDGE('',*,*,#45649,.F.);
#66679=ORIENTED_EDGE('',*,*,#45647,.F.);
#66680=ORIENTED_EDGE('',*,*,#45670,.F.);
#66681=ORIENTED_EDGE('',*,*,#45780,.F.);
#66682=ORIENTED_EDGE('',*,*,#45782,.T.);
#66683=ORIENTED_EDGE('',*,*,#45681,.F.);
#66684=ORIENTED_EDGE('',*,*,#45552,.F.);
#66685=ORIENTED_EDGE('',*,*,#45672,.F.);
#66686=ORIENTED_EDGE('',*,*,#45675,.F.);
#66687=ORIENTED_EDGE('',*,*,#45783,.T.);
#66688=ORIENTED_EDGE('',*,*,#45784,.T.);
#66689=ORIENTED_EDGE('',*,*,#45676,.F.);
#66690=ORIENTED_EDGE('',*,*,#45680,.F.);
#66691=ORIENTED_EDGE('',*,*,#45785,.T.);
#66692=ORIENTED_EDGE('',*,*,#45786,.T.);
#66693=ORIENTED_EDGE('',*,*,#45682,.F.);
#66694=ORIENTED_EDGE('',*,*,#45784,.F.);
#66695=ORIENTED_EDGE('',*,*,#45787,.T.);
#66696=ORIENTED_EDGE('',*,*,#45690,.F.);
#66697=ORIENTED_EDGE('',*,*,#45788,.F.);
#66698=ORIENTED_EDGE('',*,*,#45786,.F.);
#66699=ORIENTED_EDGE('',*,*,#45789,.T.);
#66700=ORIENTED_EDGE('',*,*,#45790,.T.);
#66701=ORIENTED_EDGE('',*,*,#45685,.F.);
#66702=ORIENTED_EDGE('',*,*,#45689,.F.);
#66703=ORIENTED_EDGE('',*,*,#45791,.T.);
#66704=ORIENTED_EDGE('',*,*,#45792,.T.);
#66705=ORIENTED_EDGE('',*,*,#45700,.F.);
#66706=ORIENTED_EDGE('',*,*,#45697,.F.);
#66707=ORIENTED_EDGE('',*,*,#45695,.F.);
#66708=ORIENTED_EDGE('',*,*,#44977,.T.);
#66709=ORIENTED_EDGE('',*,*,#44976,.T.);
#66710=ORIENTED_EDGE('',*,*,#44982,.T.);
#66711=ORIENTED_EDGE('',*,*,#45694,.F.);
#66712=ORIENTED_EDGE('',*,*,#45691,.F.);
#66713=ORIENTED_EDGE('',*,*,#45790,.F.);
#66714=ORIENTED_EDGE('',*,*,#45793,.T.);
#66715=ORIENTED_EDGE('',*,*,#45794,.T.);
#66716=ORIENTED_EDGE('',*,*,#45698,.T.);
#66717=ORIENTED_EDGE('',*,*,#45792,.F.);
#66718=ORIENTED_EDGE('',*,*,#45795,.T.);
#66719=ORIENTED_EDGE('',*,*,#45796,.T.);
#66720=ORIENTED_EDGE('',*,*,#45218,.T.);
#66721=ORIENTED_EDGE('',*,*,#45705,.F.);
#66722=ORIENTED_EDGE('',*,*,#45797,.T.);
#66723=ORIENTED_EDGE('',*,*,#45798,.T.);
#66724=ORIENTED_EDGE('',*,*,#45799,.T.);
#66725=ORIENTED_EDGE('',*,*,#45434,.T.);
#66726=ORIENTED_EDGE('',*,*,#45796,.F.);
#66727=ORIENTED_EDGE('',*,*,#45799,.F.);
#66728=ORIENTED_EDGE('',*,*,#45800,.T.);
#66729=ORIENTED_EDGE('',*,*,#45801,.T.);
#66730=ORIENTED_EDGE('',*,*,#45707,.F.);
#66731=ORIENTED_EDGE('',*,*,#45802,.T.);
#66732=ORIENTED_EDGE('',*,*,#45712,.F.);
#66733=ORIENTED_EDGE('',*,*,#45801,.F.);
#66734=ORIENTED_EDGE('',*,*,#45803,.T.);
#66735=ORIENTED_EDGE('',*,*,#45802,.F.);
#66736=ORIENTED_EDGE('',*,*,#45804,.T.);
#66737=ORIENTED_EDGE('',*,*,#45805,.T.);
#66738=ORIENTED_EDGE('',*,*,#45709,.F.);
#66739=ORIENTED_EDGE('',*,*,#45713,.F.);
#66740=ORIENTED_EDGE('',*,*,#45806,.T.);
#66741=ORIENTED_EDGE('',*,*,#45807,.T.);
#66742=ORIENTED_EDGE('',*,*,#45714,.F.);
#66743=ORIENTED_EDGE('',*,*,#45805,.F.);
#66744=ORIENTED_EDGE('',*,*,#45807,.F.);
#66745=ORIENTED_EDGE('',*,*,#45808,.T.);
#66746=ORIENTED_EDGE('',*,*,#45721,.F.);
#66747=ORIENTED_EDGE('',*,*,#45717,.F.);
#66748=ORIENTED_EDGE('',*,*,#45809,.T.);
#66749=ORIENTED_EDGE('',*,*,#45810,.T.);
#66750=ORIENTED_EDGE('',*,*,#45811,.F.);
#66751=ORIENTED_EDGE('',*,*,#45720,.F.);
#66752=ORIENTED_EDGE('',*,*,#45810,.F.);
#66753=ORIENTED_EDGE('',*,*,#45812,.T.);
#66754=ORIENTED_EDGE('',*,*,#45813,.T.);
#66755=ORIENTED_EDGE('',*,*,#45724,.T.);
#66756=ORIENTED_EDGE('',*,*,#45723,.F.);
#66757=ORIENTED_EDGE('',*,*,#45814,.T.);
#66758=ORIENTED_EDGE('',*,*,#45731,.F.);
#66759=ORIENTED_EDGE('',*,*,#45727,.F.);
#66760=ORIENTED_EDGE('',*,*,#45813,.F.);
#66761=ORIENTED_EDGE('',*,*,#45738,.F.);
#66762=ORIENTED_EDGE('',*,*,#45740,.F.);
#66763=ORIENTED_EDGE('',*,*,#45815,.F.);
#66764=ORIENTED_EDGE('',*,*,#45816,.T.);
#66765=ORIENTED_EDGE('',*,*,#45736,.F.);
#66766=ORIENTED_EDGE('',*,*,#45817,.T.);
#66767=ORIENTED_EDGE('',*,*,#45734,.F.);
#66768=ORIENTED_EDGE('',*,*,#45741,.F.);
#66769=ORIENTED_EDGE('',*,*,#45745,.F.);
#66770=ORIENTED_EDGE('',*,*,#45755,.F.);
#66771=ORIENTED_EDGE('',*,*,#45818,.F.);
#66772=ORIENTED_EDGE('',*,*,#45819,.T.);
#66773=ORIENTED_EDGE('',*,*,#45749,.F.);
#66774=ORIENTED_EDGE('',*,*,#45750,.F.);
#66775=ORIENTED_EDGE('',*,*,#45743,.F.);
#66776=ORIENTED_EDGE('',*,*,#45820,.T.);
#66777=ORIENTED_EDGE('',*,*,#45821,.F.);
#66778=ORIENTED_EDGE('',*,*,#45751,.F.);
#66779=ORIENTED_EDGE('',*,*,#45747,.F.);
#66780=ORIENTED_EDGE('',*,*,#45822,.T.);
#66781=ORIENTED_EDGE('',*,*,#45760,.F.);
#66782=ORIENTED_EDGE('',*,*,#45823,.T.);
#66783=ORIENTED_EDGE('',*,*,#45824,.F.);
#66784=ORIENTED_EDGE('',*,*,#45769,.F.);
#66785=ORIENTED_EDGE('',*,*,#45757,.F.);
#66786=ORIENTED_EDGE('',*,*,#45825,.T.);
#66787=ORIENTED_EDGE('',*,*,#45766,.F.);
#66788=ORIENTED_EDGE('',*,*,#45767,.F.);
#66789=ORIENTED_EDGE('',*,*,#45764,.F.);
#66790=ORIENTED_EDGE('',*,*,#45826,.T.);
#66791=ORIENTED_EDGE('',*,*,#45762,.F.);
#66792=ORIENTED_EDGE('',*,*,#45768,.F.);
#66793=ORIENTED_EDGE('',*,*,#45827,.T.);
#66794=ORIENTED_EDGE('',*,*,#45828,.T.);
#66795=ORIENTED_EDGE('',*,*,#45772,.F.);
#66796=ORIENTED_EDGE('',*,*,#45829,.T.);
#66797=ORIENTED_EDGE('',*,*,#45830,.F.);
#66798=ORIENTED_EDGE('',*,*,#45831,.T.);
#66799=ORIENTED_EDGE('',*,*,#45832,.T.);
#66800=ORIENTED_EDGE('',*,*,#45833,.T.);
#66801=ORIENTED_EDGE('',*,*,#45834,.T.);
#66802=ORIENTED_EDGE('',*,*,#45832,.F.);
#66803=ORIENTED_EDGE('',*,*,#45835,.T.);
#66804=ORIENTED_EDGE('',*,*,#45836,.T.);
#66805=ORIENTED_EDGE('',*,*,#45814,.F.);
#66806=ORIENTED_EDGE('',*,*,#45812,.F.);
#66807=ORIENTED_EDGE('',*,*,#45809,.F.);
#66808=ORIENTED_EDGE('',*,*,#45719,.T.);
#66809=ORIENTED_EDGE('',*,*,#45808,.F.);
#66810=ORIENTED_EDGE('',*,*,#45806,.F.);
#66811=ORIENTED_EDGE('',*,*,#45804,.F.);
#66812=ORIENTED_EDGE('',*,*,#45803,.F.);
#66813=ORIENTED_EDGE('',*,*,#45800,.F.);
#66814=ORIENTED_EDGE('',*,*,#45798,.F.);
#66815=ORIENTED_EDGE('',*,*,#45797,.F.);
#66816=ORIENTED_EDGE('',*,*,#45837,.F.);
#66817=ORIENTED_EDGE('',*,*,#45795,.F.);
#66818=ORIENTED_EDGE('',*,*,#45791,.F.);
#66819=ORIENTED_EDGE('',*,*,#45789,.F.);
#66820=ORIENTED_EDGE('',*,*,#45688,.T.);
#66821=ORIENTED_EDGE('',*,*,#45787,.F.);
#66822=ORIENTED_EDGE('',*,*,#45785,.F.);
#66823=ORIENTED_EDGE('',*,*,#45783,.F.);
#66824=ORIENTED_EDGE('',*,*,#45679,.T.);
#66825=ORIENTED_EDGE('',*,*,#45782,.F.);
#66826=ORIENTED_EDGE('',*,*,#45779,.F.);
#66827=ORIENTED_EDGE('',*,*,#45663,.T.);
#66828=ORIENTED_EDGE('',*,*,#45838,.F.);
#66829=ORIENTED_EDGE('',*,*,#45776,.F.);
#66830=ORIENTED_EDGE('',*,*,#45642,.T.);
#66831=ORIENTED_EDGE('',*,*,#45775,.F.);
#66832=ORIENTED_EDGE('',*,*,#45614,.T.);
#66833=ORIENTED_EDGE('',*,*,#45774,.F.);
#66834=ORIENTED_EDGE('',*,*,#45729,.T.);
#66835=ORIENTED_EDGE('',*,*,#45839,.F.);
#66836=ORIENTED_EDGE('',*,*,#45840,.F.);
#66837=ORIENTED_EDGE('',*,*,#45829,.F.);
#66838=ORIENTED_EDGE('',*,*,#45771,.T.);
#66839=ORIENTED_EDGE('',*,*,#45610,.T.);
#66840=ORIENTED_EDGE('',*,*,#45841,.T.);
#66841=ORIENTED_EDGE('',*,*,#45833,.F.);
#66842=ORIENTED_EDGE('',*,*,#45834,.F.);
#66843=ORIENTED_EDGE('',*,*,#45842,.T.);
#66844=ORIENTED_EDGE('',*,*,#45843,.T.);
#66845=ORIENTED_EDGE('',*,*,#45826,.F.);
#66846=ORIENTED_EDGE('',*,*,#45763,.T.);
#66847=ORIENTED_EDGE('',*,*,#45825,.F.);
#66848=ORIENTED_EDGE('',*,*,#45756,.T.);
#66849=ORIENTED_EDGE('',*,*,#45457,.T.);
#66850=ORIENTED_EDGE('',*,*,#45844,.T.);
#66851=ORIENTED_EDGE('',*,*,#45823,.F.);
#66852=ORIENTED_EDGE('',*,*,#45759,.T.);
#66853=ORIENTED_EDGE('',*,*,#45822,.F.);
#66854=ORIENTED_EDGE('',*,*,#45746,.T.);
#66855=ORIENTED_EDGE('',*,*,#45820,.F.);
#66856=ORIENTED_EDGE('',*,*,#45742,.T.);
#66857=ORIENTED_EDGE('',*,*,#45819,.F.);
#66858=ORIENTED_EDGE('',*,*,#45845,.T.);
#66859=ORIENTED_EDGE('',*,*,#45846,.T.);
#66860=ORIENTED_EDGE('',*,*,#45847,.T.);
#66861=ORIENTED_EDGE('',*,*,#45453,.T.);
#66862=ORIENTED_EDGE('',*,*,#45732,.T.);
#66863=ORIENTED_EDGE('',*,*,#45817,.F.);
#66864=ORIENTED_EDGE('',*,*,#45735,.T.);
#66865=ORIENTED_EDGE('',*,*,#45816,.F.);
#66866=ORIENTED_EDGE('',*,*,#45848,.T.);
#66867=ORIENTED_EDGE('',*,*,#45448,.T.);
#66868=ORIENTED_EDGE('',*,*,#45241,.T.);
#66869=ORIENTED_EDGE('',*,*,#45843,.F.);
#66870=ORIENTED_EDGE('',*,*,#45849,.T.);
#66871=ORIENTED_EDGE('',*,*,#45850,.T.);
#66872=ORIENTED_EDGE('',*,*,#45827,.F.);
#66873=ORIENTED_EDGE('',*,*,#45851,.T.);
#66874=ORIENTED_EDGE('',*,*,#45608,.T.);
#66875=ORIENTED_EDGE('',*,*,#45773,.T.);
#66876=ORIENTED_EDGE('',*,*,#45828,.F.);
#66877=ORIENTED_EDGE('',*,*,#45850,.F.);
#66878=ORIENTED_EDGE('',*,*,#45852,.T.);
#66879=ORIENTED_EDGE('',*,*,#45835,.F.);
#66880=ORIENTED_EDGE('',*,*,#45831,.F.);
#66881=ORIENTED_EDGE('',*,*,#45849,.F.);
#66882=ORIENTED_EDGE('',*,*,#45842,.F.);
#66883=ORIENTED_EDGE('',*,*,#45836,.F.);
#66884=ORIENTED_EDGE('',*,*,#45852,.F.);
#66885=ORIENTED_EDGE('',*,*,#44996,.F.);
#66886=ORIENTED_EDGE('',*,*,#44995,.F.);
#66887=ORIENTED_EDGE('',*,*,#44915,.F.);
#66888=ORIENTED_EDGE('',*,*,#44912,.F.);
#66889=ORIENTED_EDGE('',*,*,#44994,.T.);
#66890=ORIENTED_EDGE('',*,*,#45080,.F.);
#66891=ORIENTED_EDGE('',*,*,#44951,.F.);
#66892=ORIENTED_EDGE('',*,*,#44971,.F.);
#66893=ORIENTED_EDGE('',*,*,#44949,.F.);
#66894=ORIENTED_EDGE('',*,*,#44945,.F.);
#66895=ORIENTED_EDGE('',*,*,#44944,.F.);
#66896=ORIENTED_EDGE('',*,*,#45071,.T.);
#66897=ORIENTED_EDGE('',*,*,#45205,.T.);
#66898=ORIENTED_EDGE('',*,*,#45204,.T.);
#66899=ORIENTED_EDGE('',*,*,#45207,.T.);
#66900=ORIENTED_EDGE('',*,*,#45044,.T.);
#66901=ORIENTED_EDGE('',*,*,#45043,.T.);
#66902=ORIENTED_EDGE('',*,*,#45181,.T.);
#66903=ORIENTED_EDGE('',*,*,#45047,.F.);
#66904=ORIENTED_EDGE('',*,*,#45046,.F.);
#66905=ORIENTED_EDGE('',*,*,#45206,.T.);
#66906=ORIENTED_EDGE('',*,*,#45050,.T.);
#66907=ORIENTED_EDGE('',*,*,#45049,.T.);
#66908=ORIENTED_EDGE('',*,*,#44975,.F.);
#66909=ORIENTED_EDGE('',*,*,#45002,.F.);
#66910=ORIENTED_EDGE('',*,*,#45001,.F.);
#66911=ORIENTED_EDGE('',*,*,#45098,.T.);
#66912=ORIENTED_EDGE('',*,*,#45853,.F.);
#66913=ORIENTED_EDGE('',*,*,#45215,.T.);
#66914=ORIENTED_EDGE('',*,*,#45028,.F.);
#66915=ORIENTED_EDGE('',*,*,#45027,.F.);
#66916=ORIENTED_EDGE('',*,*,#45211,.T.);
#66917=ORIENTED_EDGE('',*,*,#45426,.F.);
#66918=ORIENTED_EDGE('',*,*,#45212,.T.);
#66919=ORIENTED_EDGE('',*,*,#45076,.T.);
#66920=ORIENTED_EDGE('',*,*,#45075,.T.);
#66921=ORIENTED_EDGE('',*,*,#45220,.T.);
#66922=ORIENTED_EDGE('',*,*,#45228,.F.);
#66923=ORIENTED_EDGE('',*,*,#45222,.T.);
#66924=ORIENTED_EDGE('',*,*,#45229,.T.);
#66925=ORIENTED_EDGE('',*,*,#45235,.T.);
#66926=ORIENTED_EDGE('',*,*,#45239,.T.);
#66927=ORIENTED_EDGE('',*,*,#45099,.T.);
#66928=ORIENTED_EDGE('',*,*,#45005,.F.);
#66929=ORIENTED_EDGE('',*,*,#45004,.F.);
#66930=ORIENTED_EDGE('',*,*,#45189,.T.);
#66931=ORIENTED_EDGE('',*,*,#45625,.F.);
#66932=ORIENTED_EDGE('',*,*,#45329,.T.);
#66933=ORIENTED_EDGE('',*,*,#45119,.T.);
#66934=ORIENTED_EDGE('',*,*,#45014,.F.);
#66935=ORIENTED_EDGE('',*,*,#45624,.F.);
#66936=ORIENTED_EDGE('',*,*,#45334,.T.);
#66937=ORIENTED_EDGE('',*,*,#45130,.T.);
#66938=ORIENTED_EDGE('',*,*,#45333,.T.);
#66939=ORIENTED_EDGE('',*,*,#45216,.F.);
#66940=ORIENTED_EDGE('',*,*,#45853,.T.);
#66941=ORIENTED_EDGE('',*,*,#45097,.F.);
#66942=ORIENTED_EDGE('',*,*,#45854,.T.);
#66943=ORIENTED_EDGE('',*,*,#45540,.F.);
#66944=ORIENTED_EDGE('',*,*,#45287,.T.);
#66945=ORIENTED_EDGE('',*,*,#45561,.T.);
#66946=ORIENTED_EDGE('',*,*,#45104,.F.);
#66947=ORIENTED_EDGE('',*,*,#45143,.F.);
#66948=ORIENTED_EDGE('',*,*,#45147,.F.);
#66949=ORIENTED_EDGE('',*,*,#45091,.F.);
#66950=ORIENTED_EDGE('',*,*,#45156,.F.);
#66951=ORIENTED_EDGE('',*,*,#45161,.F.);
#66952=ORIENTED_EDGE('',*,*,#45164,.F.);
#66953=ORIENTED_EDGE('',*,*,#45168,.F.);
#66954=ORIENTED_EDGE('',*,*,#45300,.F.);
#66955=ORIENTED_EDGE('',*,*,#45623,.T.);
#66956=ORIENTED_EDGE('',*,*,#45316,.T.);
#66957=ORIENTED_EDGE('',*,*,#45560,.T.);
#66958=ORIENTED_EDGE('',*,*,#45568,.T.);
#66959=ORIENTED_EDGE('',*,*,#45112,.F.);
#66960=ORIENTED_EDGE('',*,*,#45419,.T.);
#66961=ORIENTED_EDGE('',*,*,#45200,.F.);
#66962=ORIENTED_EDGE('',*,*,#45199,.F.);
#66963=ORIENTED_EDGE('',*,*,#45702,.T.);
#66964=ORIENTED_EDGE('',*,*,#45227,.F.);
#66965=ORIENTED_EDGE('',*,*,#45706,.T.);
#66966=ORIENTED_EDGE('',*,*,#45437,.T.);
#66967=ORIENTED_EDGE('',*,*,#45224,.F.);
#66968=ORIENTED_EDGE('',*,*,#45753,.T.);
#66969=ORIENTED_EDGE('',*,*,#45855,.T.);
#66970=ORIENTED_EDGE('',*,*,#45846,.F.);
#66971=ORIENTED_EDGE('',*,*,#45856,.T.);
#66972=ORIENTED_EDGE('',*,*,#45857,.T.);
#66973=ORIENTED_EDGE('',*,*,#45508,.T.);
#66974=ORIENTED_EDGE('',*,*,#45258,.F.);
#66975=ORIENTED_EDGE('',*,*,#45504,.F.);
#66976=ORIENTED_EDGE('',*,*,#45260,.F.);
#66977=ORIENTED_EDGE('',*,*,#45507,.F.);
#66978=ORIENTED_EDGE('',*,*,#45858,.T.);
#66979=ORIENTED_EDGE('',*,*,#45511,.T.);
#66980=ORIENTED_EDGE('',*,*,#45859,.T.);
#66981=ORIENTED_EDGE('',*,*,#45522,.T.);
#66982=ORIENTED_EDGE('',*,*,#45245,.F.);
#66983=ORIENTED_EDGE('',*,*,#45518,.F.);
#66984=ORIENTED_EDGE('',*,*,#45860,.T.);
#66985=ORIENTED_EDGE('',*,*,#45505,.F.);
#66986=ORIENTED_EDGE('',*,*,#45256,.F.);
#66987=ORIENTED_EDGE('',*,*,#45517,.F.);
#66988=ORIENTED_EDGE('',*,*,#45861,.T.);
#66989=ORIENTED_EDGE('',*,*,#45519,.F.);
#66990=ORIENTED_EDGE('',*,*,#45250,.F.);
#66991=ORIENTED_EDGE('',*,*,#45529,.F.);
#66992=ORIENTED_EDGE('',*,*,#45862,.T.);
#66993=ORIENTED_EDGE('',*,*,#45531,.T.);
#66994=ORIENTED_EDGE('',*,*,#45294,.F.);
#66995=ORIENTED_EDGE('',*,*,#45541,.T.);
#66996=ORIENTED_EDGE('',*,*,#45854,.F.);
#66997=ORIENTED_EDGE('',*,*,#45096,.T.);
#66998=ORIENTED_EDGE('',*,*,#45309,.F.);
#66999=ORIENTED_EDGE('',*,*,#45606,.T.);
#67000=ORIENTED_EDGE('',*,*,#45863,.F.);
#67001=ORIENTED_EDGE('',*,*,#45459,.F.);
#67002=ORIENTED_EDGE('',*,*,#45285,.F.);
#67003=ORIENTED_EDGE('',*,*,#45468,.F.);
#67004=ORIENTED_EDGE('',*,*,#45864,.T.);
#67005=ORIENTED_EDGE('',*,*,#45470,.F.);
#67006=ORIENTED_EDGE('',*,*,#45279,.F.);
#67007=ORIENTED_EDGE('',*,*,#45479,.F.);
#67008=ORIENTED_EDGE('',*,*,#45865,.T.);
#67009=ORIENTED_EDGE('',*,*,#45481,.F.);
#67010=ORIENTED_EDGE('',*,*,#45273,.F.);
#67011=ORIENTED_EDGE('',*,*,#45492,.F.);
#67012=ORIENTED_EDGE('',*,*,#45866,.T.);
#67013=ORIENTED_EDGE('',*,*,#45494,.F.);
#67014=ORIENTED_EDGE('',*,*,#45266,.F.);
#67015=ORIENTED_EDGE('',*,*,#45503,.F.);
#67016=ORIENTED_EDGE('',*,*,#45867,.T.);
#67017=ORIENTED_EDGE('',*,*,#45534,.T.);
#67018=ORIENTED_EDGE('',*,*,#45290,.F.);
#67019=ORIENTED_EDGE('',*,*,#45530,.F.);
#67020=ORIENTED_EDGE('',*,*,#45292,.F.);
#67021=ORIENTED_EDGE('',*,*,#45533,.F.);
#67022=ORIENTED_EDGE('',*,*,#45868,.T.);
#67023=ORIENTED_EDGE('',*,*,#45536,.T.);
#67024=ORIENTED_EDGE('',*,*,#45577,.T.);
#67025=ORIENTED_EDGE('',*,*,#45576,.T.);
#67026=ORIENTED_EDGE('',*,*,#45323,.F.);
#67027=ORIENTED_EDGE('',*,*,#45575,.F.);
#67028=ORIENTED_EDGE('',*,*,#45574,.F.);
#67029=ORIENTED_EDGE('',*,*,#45869,.T.);
#67030=ORIENTED_EDGE('',*,*,#45305,.F.);
#67031=ORIENTED_EDGE('',*,*,#45599,.F.);
#67032=ORIENTED_EDGE('',*,*,#45870,.T.);
#67033=ORIENTED_EDGE('',*,*,#45600,.T.);
#67034=ORIENTED_EDGE('',*,*,#45871,.T.);
#67035=ORIENTED_EDGE('',*,*,#45872,.T.);
#67036=ORIENTED_EDGE('',*,*,#45626,.T.);
#67037=ORIENTED_EDGE('',*,*,#45872,.F.);
#67038=ORIENTED_EDGE('',*,*,#45683,.F.);
#67039=ORIENTED_EDGE('',*,*,#45788,.T.);
#67040=ORIENTED_EDGE('',*,*,#45546,.F.);
#67041=ORIENTED_EDGE('',*,*,#45545,.F.);
#67042=ORIENTED_EDGE('',*,*,#45873,.T.);
#67043=ORIENTED_EDGE('',*,*,#45592,.F.);
#67044=ORIENTED_EDGE('',*,*,#45811,.T.);
#67045=ORIENTED_EDGE('',*,*,#45722,.T.);
#67046=ORIENTED_EDGE('',*,*,#45874,.T.);
#67047=ORIENTED_EDGE('',*,*,#45848,.F.);
#67048=ORIENTED_EDGE('',*,*,#45815,.T.);
#67049=ORIENTED_EDGE('',*,*,#45739,.T.);
#67050=ORIENTED_EDGE('',*,*,#45449,.F.);
#67051=ORIENTED_EDGE('',*,*,#45845,.F.);
#67052=ORIENTED_EDGE('',*,*,#45818,.T.);
#67053=ORIENTED_EDGE('',*,*,#45754,.T.);
#67054=ORIENTED_EDGE('',*,*,#45856,.F.);
#67055=ORIENTED_EDGE('',*,*,#45847,.F.);
#67056=ORIENTED_EDGE('',*,*,#45855,.F.);
#67057=ORIENTED_EDGE('',*,*,#45752,.F.);
#67058=ORIENTED_EDGE('',*,*,#45821,.T.);
#67059=ORIENTED_EDGE('',*,*,#45844,.F.);
#67060=ORIENTED_EDGE('',*,*,#45456,.F.);
#67061=ORIENTED_EDGE('',*,*,#45770,.T.);
#67062=ORIENTED_EDGE('',*,*,#45824,.T.);
#67063=ORIENTED_EDGE('',*,*,#45841,.F.);
#67064=ORIENTED_EDGE('',*,*,#45609,.F.);
#67065=ORIENTED_EDGE('',*,*,#45851,.F.);
#67066=ORIENTED_EDGE('',*,*,#45830,.T.);
#67067=ORIENTED_EDGE('',*,*,#45875,.F.);
#67068=ORIENTED_EDGE('',*,*,#45777,.F.);
#67069=ORIENTED_EDGE('',*,*,#45838,.T.);
#67070=ORIENTED_EDGE('',*,*,#45662,.F.);
#67071=ORIENTED_EDGE('',*,*,#45666,.F.);
#67072=ORIENTED_EDGE('',*,*,#45669,.F.);
#67073=ORIENTED_EDGE('',*,*,#45794,.F.);
#67074=ORIENTED_EDGE('',*,*,#45793,.F.);
#67075=ORIENTED_EDGE('',*,*,#45837,.T.);
#67076=ORIENTED_EDGE('',*,*,#45704,.F.);
#67077=ORIENTED_EDGE('',*,*,#45703,.F.);
#67078=ORIENTED_EDGE('',*,*,#45701,.F.);
#67079=ORIENTED_EDGE('',*,*,#45876,.F.);
#67080=ORIENTED_EDGE('',*,*,#45877,.T.);
#67081=ORIENTED_EDGE('',*,*,#45840,.T.);
#67082=ORIENTED_EDGE('',*,*,#45877,.F.);
#67083=ORIENTED_EDGE('',*,*,#45878,.F.);
#67084=ORIENTED_EDGE('',*,*,#45879,.T.);
#67085=ORIENTED_EDGE('',*,*,#45839,.T.);
#67086=ORIENTED_EDGE('',*,*,#45879,.F.);
#67087=ORIENTED_EDGE('',*,*,#45880,.F.);
#67088=ORIENTED_EDGE('',*,*,#45362,.F.);
#67089=ORIENTED_EDGE('',*,*,#45359,.F.);
#67090=ORIENTED_EDGE('',*,*,#45358,.F.);
#67091=ORIENTED_EDGE('',*,*,#45158,.T.);
#67092=ORIENTED_EDGE('',*,*,#45356,.F.);
#67093=ORIENTED_EDGE('',*,*,#45149,.T.);
#67094=ORIENTED_EDGE('',*,*,#45355,.F.);
#67095=ORIENTED_EDGE('',*,*,#45353,.F.);
#67096=ORIENTED_EDGE('',*,*,#45633,.F.);
#67097=ORIENTED_EDGE('',*,*,#45345,.F.);
#67098=ORIENTED_EDGE('',*,*,#45639,.F.);
#67099=ORIENTED_EDGE('',*,*,#45778,.T.);
#67100=ORIENTED_EDGE('',*,*,#45875,.T.);
#67101=ORIENTED_EDGE('',*,*,#45671,.T.);
#67102=ORIENTED_EDGE('',*,*,#45400,.F.);
#67103=ORIENTED_EDGE('',*,*,#45651,.T.);
#67104=ORIENTED_EDGE('',*,*,#45370,.F.);
#67105=ORIENTED_EDGE('',*,*,#45377,.F.);
#67106=ORIENTED_EDGE('',*,*,#45396,.F.);
#67107=ORIENTED_EDGE('',*,*,#45342,.F.);
#67108=ORIENTED_EDGE('',*,*,#45382,.F.);
#67109=ORIENTED_EDGE('',*,*,#45881,.F.);
#67110=ORIENTED_EDGE('',*,*,#45882,.F.);
#67111=ORIENTED_EDGE('',*,*,#45881,.T.);
#67112=ORIENTED_EDGE('',*,*,#45381,.T.);
#67113=ORIENTED_EDGE('',*,*,#45383,.T.);
#67114=ORIENTED_EDGE('',*,*,#45388,.T.);
#67115=ORIENTED_EDGE('',*,*,#45883,.T.);
#67116=ORIENTED_EDGE('',*,*,#45884,.F.);
#67117=ORIENTED_EDGE('',*,*,#45883,.F.);
#67118=ORIENTED_EDGE('',*,*,#45387,.F.);
#67119=ORIENTED_EDGE('',*,*,#45885,.T.);
#67120=ORIENTED_EDGE('',*,*,#45886,.F.);
#67121=ORIENTED_EDGE('',*,*,#45885,.F.);
#67122=ORIENTED_EDGE('',*,*,#45386,.F.);
#67123=ORIENTED_EDGE('',*,*,#45384,.F.);
#67124=ORIENTED_EDGE('',*,*,#45379,.F.);
#67125=ORIENTED_EDGE('',*,*,#45397,.F.);
#67126=ORIENTED_EDGE('',*,*,#45394,.F.);
#67127=ORIENTED_EDGE('',*,*,#45392,.F.);
#67128=ORIENTED_EDGE('',*,*,#45391,.F.);
#67129=ORIENTED_EDGE('',*,*,#45657,.F.);
#67130=ORIENTED_EDGE('',*,*,#45781,.T.);
#67131=ORIENTED_EDGE('',*,*,#45887,.F.);
#67132=ORIENTED_EDGE('',*,*,#45888,.F.);
#67133=ORIENTED_EDGE('',*,*,#45887,.T.);
#67134=ORIENTED_EDGE('',*,*,#45661,.T.);
#67135=ORIENTED_EDGE('',*,*,#45889,.T.);
#67136=ORIENTED_EDGE('',*,*,#45890,.F.);
#67137=ORIENTED_EDGE('',*,*,#45889,.F.);
#67138=ORIENTED_EDGE('',*,*,#45660,.F.);
#67139=ORIENTED_EDGE('',*,*,#45674,.F.);
#67140=ORIENTED_EDGE('',*,*,#45554,.F.);
#67141=ORIENTED_EDGE('',*,*,#45549,.F.);
#67142=ORIENTED_EDGE('',*,*,#45678,.F.);
#67143=ORIENTED_EDGE('',*,*,#45684,.F.);
#67144=ORIENTED_EDGE('',*,*,#45873,.F.);
#67145=ORIENTED_EDGE('',*,*,#45544,.F.);
#67146=ORIENTED_EDGE('',*,*,#45687,.F.);
#67147=ORIENTED_EDGE('',*,*,#45693,.F.);
#67148=ORIENTED_EDGE('',*,*,#45537,.F.);
#67149=ORIENTED_EDGE('',*,*,#45868,.F.);
#67150=ORIENTED_EDGE('',*,*,#45535,.F.);
#67151=ORIENTED_EDGE('',*,*,#45867,.F.);
#67152=ORIENTED_EDGE('',*,*,#45532,.F.);
#67153=ORIENTED_EDGE('',*,*,#45862,.F.);
#67154=ORIENTED_EDGE('',*,*,#45528,.F.);
#67155=ORIENTED_EDGE('',*,*,#45527,.F.);
#67156=ORIENTED_EDGE('',*,*,#45524,.F.);
#67157=ORIENTED_EDGE('',*,*,#45523,.F.);
#67158=ORIENTED_EDGE('',*,*,#45859,.F.);
#67159=ORIENTED_EDGE('',*,*,#45520,.F.);
#67160=ORIENTED_EDGE('',*,*,#45861,.F.);
#67161=ORIENTED_EDGE('',*,*,#45516,.F.);
#67162=ORIENTED_EDGE('',*,*,#45515,.F.);
#67163=ORIENTED_EDGE('',*,*,#45891,.F.);
#67164=ORIENTED_EDGE('',*,*,#45878,.T.);
#67165=ORIENTED_EDGE('',*,*,#45892,.F.);
#67166=ORIENTED_EDGE('',*,*,#45512,.F.);
#67167=ORIENTED_EDGE('',*,*,#45858,.F.);
#67168=ORIENTED_EDGE('',*,*,#45509,.F.);
#67169=ORIENTED_EDGE('',*,*,#45857,.F.);
#67170=ORIENTED_EDGE('',*,*,#45506,.F.);
#67171=ORIENTED_EDGE('',*,*,#45860,.F.);
#67172=ORIENTED_EDGE('',*,*,#45502,.F.);
#67173=ORIENTED_EDGE('',*,*,#45501,.F.);
#67174=ORIENTED_EDGE('',*,*,#45498,.F.);
#67175=ORIENTED_EDGE('',*,*,#45496,.F.);
#67176=ORIENTED_EDGE('',*,*,#45495,.F.);
#67177=ORIENTED_EDGE('',*,*,#45866,.F.);
#67178=ORIENTED_EDGE('',*,*,#45491,.F.);
#67179=ORIENTED_EDGE('',*,*,#45490,.F.);
#67180=ORIENTED_EDGE('',*,*,#45487,.F.);
#67181=ORIENTED_EDGE('',*,*,#45486,.F.);
#67182=ORIENTED_EDGE('',*,*,#45483,.F.);
#67183=ORIENTED_EDGE('',*,*,#45482,.F.);
#67184=ORIENTED_EDGE('',*,*,#45865,.F.);
#67185=ORIENTED_EDGE('',*,*,#45478,.F.);
#67186=ORIENTED_EDGE('',*,*,#45477,.F.);
#67187=ORIENTED_EDGE('',*,*,#45474,.F.);
#67188=ORIENTED_EDGE('',*,*,#45472,.F.);
#67189=ORIENTED_EDGE('',*,*,#45471,.F.);
#67190=ORIENTED_EDGE('',*,*,#45864,.F.);
#67191=ORIENTED_EDGE('',*,*,#45467,.F.);
#67192=ORIENTED_EDGE('',*,*,#45466,.F.);
#67193=ORIENTED_EDGE('',*,*,#45463,.F.);
#67194=ORIENTED_EDGE('',*,*,#45461,.F.);
#67195=ORIENTED_EDGE('',*,*,#45460,.F.);
#67196=ORIENTED_EDGE('',*,*,#45863,.T.);
#67197=ORIENTED_EDGE('',*,*,#45605,.F.);
#67198=ORIENTED_EDGE('',*,*,#45604,.F.);
#67199=ORIENTED_EDGE('',*,*,#45601,.F.);
#67200=ORIENTED_EDGE('',*,*,#45870,.F.);
#67201=ORIENTED_EDGE('',*,*,#45598,.F.);
#67202=ORIENTED_EDGE('',*,*,#45010,.T.);
#67203=ORIENTED_EDGE('',*,*,#45597,.F.);
#67204=ORIENTED_EDGE('',*,*,#45711,.F.);
#67205=ORIENTED_EDGE('',*,*,#45716,.F.);
#67206=ORIENTED_EDGE('',*,*,#45718,.F.);
#67207=ORIENTED_EDGE('',*,*,#45593,.F.);
#67208=ORIENTED_EDGE('',*,*,#45874,.F.);
#67209=ORIENTED_EDGE('',*,*,#45726,.F.);
#67210=ORIENTED_EDGE('',*,*,#45728,.F.);
#67211=ORIENTED_EDGE('',*,*,#45589,.F.);
#67212=ORIENTED_EDGE('',*,*,#45613,.F.);
#67213=ORIENTED_EDGE('',*,*,#45612,.F.);
#67214=ORIENTED_EDGE('',*,*,#45011,.T.);
#67215=ORIENTED_EDGE('',*,*,#45617,.F.);
#67216=ORIENTED_EDGE('',*,*,#45583,.F.);
#67217=ORIENTED_EDGE('',*,*,#45580,.F.);
#67218=ORIENTED_EDGE('',*,*,#45582,.F.);
#67219=ORIENTED_EDGE('',*,*,#45578,.F.);
#67220=ORIENTED_EDGE('',*,*,#45869,.F.);
#67221=ORIENTED_EDGE('',*,*,#45573,.F.);
#67222=ORIENTED_EDGE('',*,*,#45571,.F.);
#67223=ORIENTED_EDGE('',*,*,#45569,.F.);
#67224=ORIENTED_EDGE('',*,*,#45566,.T.);
#67225=ORIENTED_EDGE('',*,*,#45565,.F.);
#67226=ORIENTED_EDGE('',*,*,#45564,.F.);
#67227=ORIENTED_EDGE('',*,*,#45562,.F.);
#67228=ORIENTED_EDGE('',*,*,#45558,.F.);
#67229=ORIENTED_EDGE('',*,*,#45556,.F.);
#67230=ORIENTED_EDGE('',*,*,#45871,.F.);
#67231=ORIENTED_EDGE('',*,*,#45876,.T.);
#67232=ORIENTED_EDGE('',*,*,#45893,.F.);
#67233=ORIENTED_EDGE('',*,*,#45891,.T.);
#67234=ORIENTED_EDGE('',*,*,#45514,.T.);
#67235=ORIENTED_EDGE('',*,*,#45253,.F.);
#67236=ORIENTED_EDGE('',*,*,#45880,.T.);
#67237=ORIENTED_EDGE('',*,*,#45882,.T.);
#67238=ORIENTED_EDGE('',*,*,#45884,.T.);
#67239=ORIENTED_EDGE('',*,*,#45886,.T.);
#67240=ORIENTED_EDGE('',*,*,#45888,.T.);
#67241=ORIENTED_EDGE('',*,*,#45890,.T.);
#67242=ORIENTED_EDGE('',*,*,#45893,.T.);
#67243=ORIENTED_EDGE('',*,*,#45252,.T.);
#67244=ORIENTED_EDGE('',*,*,#45510,.T.);
#67245=ORIENTED_EDGE('',*,*,#45892,.T.);
#67246=ORIENTED_EDGE('',*,*,#45555,.T.);
#67247=ORIENTED_EDGE('',*,*,#45296,.T.);
#67248=ORIENTED_EDGE('',*,*,#45165,.T.);
#67249=ORIENTED_EDGE('',*,*,#45361,.T.);
#67250=ORIENTED_EDGE('',*,*,#45894,.F.);
#67251=ORIENTED_EDGE('',*,*,#45895,.F.);
#67252=ORIENTED_EDGE('',*,*,#45896,.F.);
#67253=ORIENTED_EDGE('',*,*,#45897,.F.);
#67254=ORIENTED_EDGE('',*,*,#45898,.T.);
#67255=ORIENTED_EDGE('',*,*,#45899,.T.);
#67256=ORIENTED_EDGE('',*,*,#45900,.F.);
#67257=ORIENTED_EDGE('',*,*,#45901,.F.);
#67258=ORIENTED_EDGE('',*,*,#45902,.T.);
#67259=ORIENTED_EDGE('',*,*,#45903,.F.);
#67260=ORIENTED_EDGE('',*,*,#45904,.F.);
#67261=ORIENTED_EDGE('',*,*,#45905,.F.);
#67262=ORIENTED_EDGE('',*,*,#45904,.T.);
#67263=ORIENTED_EDGE('',*,*,#45906,.F.);
#67264=ORIENTED_EDGE('',*,*,#45907,.F.);
#67265=ORIENTED_EDGE('',*,*,#45908,.T.);
#67266=ORIENTED_EDGE('',*,*,#45909,.F.);
#67267=ORIENTED_EDGE('',*,*,#45910,.F.);
#67268=ORIENTED_EDGE('',*,*,#45911,.F.);
#67269=ORIENTED_EDGE('',*,*,#45912,.F.);
#67270=ORIENTED_EDGE('',*,*,#45913,.F.);
#67271=ORIENTED_EDGE('',*,*,#45914,.F.);
#67272=ORIENTED_EDGE('',*,*,#45915,.F.);
#67273=ORIENTED_EDGE('',*,*,#45916,.T.);
#67274=ORIENTED_EDGE('',*,*,#45917,.F.);
#67275=ORIENTED_EDGE('',*,*,#45918,.T.);
#67276=ORIENTED_EDGE('',*,*,#45919,.T.);
#67277=ORIENTED_EDGE('',*,*,#45920,.T.);
#67278=ORIENTED_EDGE('',*,*,#45921,.T.);
#67279=ORIENTED_EDGE('',*,*,#45914,.T.);
#67280=ORIENTED_EDGE('',*,*,#45922,.F.);
#67281=ORIENTED_EDGE('',*,*,#45923,.T.);
#67282=ORIENTED_EDGE('',*,*,#45924,.T.);
#67283=ORIENTED_EDGE('',*,*,#45918,.F.);
#67284=ORIENTED_EDGE('',*,*,#45925,.F.);
#67285=ORIENTED_EDGE('',*,*,#45916,.F.);
#67286=ORIENTED_EDGE('',*,*,#45926,.F.);
#67287=ORIENTED_EDGE('',*,*,#45927,.F.);
#67288=ORIENTED_EDGE('',*,*,#45928,.F.);
#67289=ORIENTED_EDGE('',*,*,#45923,.F.);
#67290=ORIENTED_EDGE('',*,*,#45929,.F.);
#67291=ORIENTED_EDGE('',*,*,#45930,.F.);
#67292=ORIENTED_EDGE('',*,*,#45931,.F.);
#67293=ORIENTED_EDGE('',*,*,#45932,.F.);
#67294=ORIENTED_EDGE('',*,*,#45933,.T.);
#67295=ORIENTED_EDGE('',*,*,#45934,.T.);
#67296=ORIENTED_EDGE('',*,*,#45935,.F.);
#67297=ORIENTED_EDGE('',*,*,#45902,.F.);
#67298=ORIENTED_EDGE('',*,*,#45936,.F.);
#67299=ORIENTED_EDGE('',*,*,#45937,.T.);
#67300=ORIENTED_EDGE('',*,*,#45938,.F.);
#67301=ORIENTED_EDGE('',*,*,#45939,.F.);
#67302=ORIENTED_EDGE('',*,*,#45940,.F.);
#67303=ORIENTED_EDGE('',*,*,#45941,.F.);
#67304=ORIENTED_EDGE('',*,*,#45906,.T.);
#67305=ORIENTED_EDGE('',*,*,#45903,.T.);
#67306=ORIENTED_EDGE('',*,*,#45935,.T.);
#67307=ORIENTED_EDGE('',*,*,#45942,.T.);
#67308=ORIENTED_EDGE('',*,*,#45929,.T.);
#67309=ORIENTED_EDGE('',*,*,#45922,.T.);
#67310=ORIENTED_EDGE('',*,*,#45917,.T.);
#67311=ORIENTED_EDGE('',*,*,#45913,.T.);
#67312=ORIENTED_EDGE('',*,*,#45925,.T.);
#67313=ORIENTED_EDGE('',*,*,#45943,.T.);
#67314=ORIENTED_EDGE('',*,*,#45909,.T.);
#67315=ORIENTED_EDGE('',*,*,#45899,.F.);
#67316=ORIENTED_EDGE('',*,*,#45944,.F.);
#67317=ORIENTED_EDGE('',*,*,#45945,.T.);
#67318=ORIENTED_EDGE('',*,*,#45946,.F.);
#67319=ORIENTED_EDGE('',*,*,#45947,.T.);
#67320=ORIENTED_EDGE('',*,*,#45948,.F.);
#67321=ORIENTED_EDGE('',*,*,#45949,.F.);
#67322=ORIENTED_EDGE('',*,*,#45946,.T.);
#67323=ORIENTED_EDGE('',*,*,#45950,.F.);
#67324=ORIENTED_EDGE('',*,*,#45951,.F.);
#67325=ORIENTED_EDGE('',*,*,#45952,.F.);
#67326=ORIENTED_EDGE('',*,*,#45953,.F.);
#67327=ORIENTED_EDGE('',*,*,#45954,.F.);
#67328=ORIENTED_EDGE('',*,*,#45955,.T.);
#67329=ORIENTED_EDGE('',*,*,#45956,.F.);
#67330=ORIENTED_EDGE('',*,*,#45911,.T.);
#67331=ORIENTED_EDGE('',*,*,#45957,.F.);
#67332=ORIENTED_EDGE('',*,*,#45931,.T.);
#67333=ORIENTED_EDGE('',*,*,#45958,.T.);
#67334=ORIENTED_EDGE('',*,*,#45933,.F.);
#67335=ORIENTED_EDGE('',*,*,#45898,.F.);
#67336=ORIENTED_EDGE('',*,*,#45959,.F.);
#67337=ORIENTED_EDGE('',*,*,#45960,.F.);
#67338=ORIENTED_EDGE('',*,*,#45961,.F.);
#67339=ORIENTED_EDGE('',*,*,#45894,.T.);
#67340=ORIENTED_EDGE('',*,*,#45962,.F.);
#67341=ORIENTED_EDGE('',*,*,#45963,.T.);
#67342=ORIENTED_EDGE('',*,*,#45964,.T.);
#67343=ORIENTED_EDGE('',*,*,#45965,.T.);
#67344=ORIENTED_EDGE('',*,*,#45966,.T.);
#67345=ORIENTED_EDGE('',*,*,#45967,.T.);
#67346=ORIENTED_EDGE('',*,*,#45944,.T.);
#67347=ORIENTED_EDGE('',*,*,#45958,.F.);
#67348=ORIENTED_EDGE('',*,*,#45930,.T.);
#67349=ORIENTED_EDGE('',*,*,#45942,.F.);
#67350=ORIENTED_EDGE('',*,*,#45934,.F.);
#67351=ORIENTED_EDGE('',*,*,#45943,.F.);
#67352=ORIENTED_EDGE('',*,*,#45932,.T.);
#67353=ORIENTED_EDGE('',*,*,#45957,.T.);
#67354=ORIENTED_EDGE('',*,*,#45910,.T.);
#67355=ORIENTED_EDGE('',*,*,#45915,.T.);
#67356=ORIENTED_EDGE('',*,*,#45921,.F.);
#67357=ORIENTED_EDGE('',*,*,#45968,.F.);
#67358=ORIENTED_EDGE('',*,*,#45926,.T.);
#67359=ORIENTED_EDGE('',*,*,#45969,.F.);
#67360=ORIENTED_EDGE('',*,*,#45927,.T.);
#67361=ORIENTED_EDGE('',*,*,#45968,.T.);
#67362=ORIENTED_EDGE('',*,*,#45920,.F.);
#67363=ORIENTED_EDGE('',*,*,#45969,.T.);
#67364=ORIENTED_EDGE('',*,*,#45919,.F.);
#67365=ORIENTED_EDGE('',*,*,#45924,.F.);
#67366=ORIENTED_EDGE('',*,*,#45928,.T.);
#67367=ORIENTED_EDGE('',*,*,#45967,.F.);
#67368=ORIENTED_EDGE('',*,*,#45970,.F.);
#67369=ORIENTED_EDGE('',*,*,#45950,.T.);
#67370=ORIENTED_EDGE('',*,*,#45945,.F.);
#67371=ORIENTED_EDGE('',*,*,#45966,.F.);
#67372=ORIENTED_EDGE('',*,*,#45971,.F.);
#67373=ORIENTED_EDGE('',*,*,#45951,.T.);
#67374=ORIENTED_EDGE('',*,*,#45970,.T.);
#67375=ORIENTED_EDGE('',*,*,#45971,.T.);
#67376=ORIENTED_EDGE('',*,*,#45965,.F.);
#67377=ORIENTED_EDGE('',*,*,#45972,.F.);
#67378=ORIENTED_EDGE('',*,*,#45952,.T.);
#67379=ORIENTED_EDGE('',*,*,#45964,.F.);
#67380=ORIENTED_EDGE('',*,*,#45973,.F.);
#67381=ORIENTED_EDGE('',*,*,#45953,.T.);
#67382=ORIENTED_EDGE('',*,*,#45972,.T.);
#67383=ORIENTED_EDGE('',*,*,#45974,.F.);
#67384=ORIENTED_EDGE('',*,*,#45954,.T.);
#67385=ORIENTED_EDGE('',*,*,#45973,.T.);
#67386=ORIENTED_EDGE('',*,*,#45963,.F.);
#67387=ORIENTED_EDGE('',*,*,#45974,.T.);
#67388=ORIENTED_EDGE('',*,*,#45962,.T.);
#67389=ORIENTED_EDGE('',*,*,#45897,.T.);
#67390=ORIENTED_EDGE('',*,*,#45975,.T.);
#67391=ORIENTED_EDGE('',*,*,#45912,.T.);
#67392=ORIENTED_EDGE('',*,*,#45956,.T.);
#67393=ORIENTED_EDGE('',*,*,#45976,.T.);
#67394=ORIENTED_EDGE('',*,*,#45937,.F.);
#67395=ORIENTED_EDGE('',*,*,#45941,.T.);
#67396=ORIENTED_EDGE('',*,*,#45977,.T.);
#67397=ORIENTED_EDGE('',*,*,#45978,.F.);
#67398=ORIENTED_EDGE('',*,*,#45907,.T.);
#67399=ORIENTED_EDGE('',*,*,#45960,.T.);
#67400=ORIENTED_EDGE('',*,*,#45979,.F.);
#67401=ORIENTED_EDGE('',*,*,#45980,.F.);
#67402=ORIENTED_EDGE('',*,*,#45981,.F.);
#67403=ORIENTED_EDGE('',*,*,#45959,.T.);
#67404=ORIENTED_EDGE('',*,*,#45901,.T.);
#67405=ORIENTED_EDGE('',*,*,#45982,.F.);
#67406=ORIENTED_EDGE('',*,*,#45979,.T.);
#67407=ORIENTED_EDGE('',*,*,#45905,.T.);
#67408=ORIENTED_EDGE('',*,*,#45908,.F.);
#67409=ORIENTED_EDGE('',*,*,#45978,.T.);
#67410=ORIENTED_EDGE('',*,*,#45983,.F.);
#67411=ORIENTED_EDGE('',*,*,#45984,.T.);
#67412=ORIENTED_EDGE('',*,*,#45985,.F.);
#67413=ORIENTED_EDGE('',*,*,#45955,.F.);
#67414=ORIENTED_EDGE('',*,*,#45975,.F.);
#67415=ORIENTED_EDGE('',*,*,#45896,.T.);
#67416=ORIENTED_EDGE('',*,*,#45986,.F.);
#67417=ORIENTED_EDGE('',*,*,#45980,.T.);
#67418=ORIENTED_EDGE('',*,*,#45982,.T.);
#67419=ORIENTED_EDGE('',*,*,#45900,.T.);
#67420=ORIENTED_EDGE('',*,*,#45949,.T.);
#67421=ORIENTED_EDGE('',*,*,#45948,.T.);
#67422=ORIENTED_EDGE('',*,*,#45947,.F.);
#67423=ORIENTED_EDGE('',*,*,#45936,.T.);
#67424=ORIENTED_EDGE('',*,*,#45961,.T.);
#67425=ORIENTED_EDGE('',*,*,#45981,.T.);
#67426=ORIENTED_EDGE('',*,*,#45986,.T.);
#67427=ORIENTED_EDGE('',*,*,#45895,.T.);
#67428=ORIENTED_EDGE('',*,*,#45938,.T.);
#67429=ORIENTED_EDGE('',*,*,#45976,.F.);
#67430=ORIENTED_EDGE('',*,*,#45985,.T.);
#67431=ORIENTED_EDGE('',*,*,#45987,.F.);
#67432=ORIENTED_EDGE('',*,*,#45940,.T.);
#67433=ORIENTED_EDGE('',*,*,#45988,.F.);
#67434=ORIENTED_EDGE('',*,*,#45983,.T.);
#67435=ORIENTED_EDGE('',*,*,#45977,.F.);
#67436=ORIENTED_EDGE('',*,*,#45939,.T.);
#67437=ORIENTED_EDGE('',*,*,#45987,.T.);
#67438=ORIENTED_EDGE('',*,*,#45984,.F.);
#67439=ORIENTED_EDGE('',*,*,#45988,.T.);
#67440=ORIENTED_EDGE('',*,*,#45989,.T.);
#67441=ORIENTED_EDGE('',*,*,#45990,.T.);
#67442=ORIENTED_EDGE('',*,*,#45991,.T.);
#67443=ORIENTED_EDGE('',*,*,#45992,.T.);
#67444=ORIENTED_EDGE('',*,*,#45993,.T.);
#67445=ORIENTED_EDGE('',*,*,#45994,.T.);
#67446=ORIENTED_EDGE('',*,*,#45995,.F.);
#67447=ORIENTED_EDGE('',*,*,#45996,.T.);
#67448=ORIENTED_EDGE('',*,*,#45997,.T.);
#67449=ORIENTED_EDGE('',*,*,#45998,.T.);
#67450=ORIENTED_EDGE('',*,*,#45995,.T.);
#67451=ORIENTED_EDGE('',*,*,#45999,.T.);
#67452=ORIENTED_EDGE('',*,*,#46000,.F.);
#67453=ORIENTED_EDGE('',*,*,#46001,.T.);
#67454=ORIENTED_EDGE('',*,*,#46000,.T.);
#67455=ORIENTED_EDGE('',*,*,#46002,.T.);
#67456=ORIENTED_EDGE('',*,*,#46003,.T.);
#67457=ORIENTED_EDGE('',*,*,#46004,.T.);
#67458=ORIENTED_EDGE('',*,*,#46005,.F.);
#67459=ORIENTED_EDGE('',*,*,#46006,.T.);
#67460=ORIENTED_EDGE('',*,*,#46007,.T.);
#67461=ORIENTED_EDGE('',*,*,#46008,.T.);
#67462=ORIENTED_EDGE('',*,*,#46005,.T.);
#67463=ORIENTED_EDGE('',*,*,#46009,.T.);
#67464=ORIENTED_EDGE('',*,*,#45990,.F.);
#67465=ORIENTED_EDGE('',*,*,#46010,.F.);
#67466=ORIENTED_EDGE('',*,*,#46011,.T.);
#67467=ORIENTED_EDGE('',*,*,#45992,.F.);
#67468=ORIENTED_EDGE('',*,*,#45991,.F.);
#67469=ORIENTED_EDGE('',*,*,#46009,.F.);
#67470=ORIENTED_EDGE('',*,*,#46004,.F.);
#67471=ORIENTED_EDGE('',*,*,#46003,.F.);
#67472=ORIENTED_EDGE('',*,*,#46002,.F.);
#67473=ORIENTED_EDGE('',*,*,#45999,.F.);
#67474=ORIENTED_EDGE('',*,*,#45994,.F.);
#67475=ORIENTED_EDGE('',*,*,#45993,.F.);
#67476=ORIENTED_EDGE('',*,*,#46011,.F.);
#67477=ORIENTED_EDGE('',*,*,#46012,.F.);
#67478=ORIENTED_EDGE('',*,*,#46013,.T.);
#67479=ORIENTED_EDGE('',*,*,#46014,.T.);
#67480=ORIENTED_EDGE('',*,*,#46015,.T.);
#67481=ORIENTED_EDGE('',*,*,#46016,.T.);
#67482=ORIENTED_EDGE('',*,*,#46017,.T.);
#67483=ORIENTED_EDGE('',*,*,#46018,.T.);
#67484=ORIENTED_EDGE('',*,*,#46013,.F.);
#67485=ORIENTED_EDGE('',*,*,#46012,.T.);
#67486=ORIENTED_EDGE('',*,*,#46010,.T.);
#67487=ORIENTED_EDGE('',*,*,#46019,.T.);
#67488=ORIENTED_EDGE('',*,*,#46020,.T.);
#67489=ORIENTED_EDGE('',*,*,#46021,.T.);
#67490=ORIENTED_EDGE('',*,*,#46022,.T.);
#67491=ORIENTED_EDGE('',*,*,#46023,.T.);
#67492=ORIENTED_EDGE('',*,*,#46024,.T.);
#67493=ORIENTED_EDGE('',*,*,#46025,.T.);
#67494=ORIENTED_EDGE('',*,*,#46026,.T.);
#67495=ORIENTED_EDGE('',*,*,#46027,.T.);
#67496=ORIENTED_EDGE('',*,*,#46028,.T.);
#67497=ORIENTED_EDGE('',*,*,#46029,.T.);
#67498=ORIENTED_EDGE('',*,*,#46030,.T.);
#67499=ORIENTED_EDGE('',*,*,#46031,.T.);
#67500=ORIENTED_EDGE('',*,*,#46032,.T.);
#67501=ORIENTED_EDGE('',*,*,#46018,.F.);
#67502=ORIENTED_EDGE('',*,*,#46017,.F.);
#67503=ORIENTED_EDGE('',*,*,#46016,.F.);
#67504=ORIENTED_EDGE('',*,*,#46015,.F.);
#67505=ORIENTED_EDGE('',*,*,#46014,.F.);
#67506=ORIENTED_EDGE('',*,*,#46032,.F.);
#67507=ORIENTED_EDGE('',*,*,#46033,.F.);
#67508=ORIENTED_EDGE('',*,*,#46034,.T.);
#67509=ORIENTED_EDGE('',*,*,#46035,.F.);
#67510=ORIENTED_EDGE('',*,*,#46036,.T.);
#67511=ORIENTED_EDGE('',*,*,#46037,.F.);
#67512=ORIENTED_EDGE('',*,*,#46038,.T.);
#67513=ORIENTED_EDGE('',*,*,#46039,.F.);
#67514=ORIENTED_EDGE('',*,*,#46040,.T.);
#67515=ORIENTED_EDGE('',*,*,#46041,.F.);
#67516=ORIENTED_EDGE('',*,*,#46042,.F.);
#67517=ORIENTED_EDGE('',*,*,#46043,.F.);
#67518=ORIENTED_EDGE('',*,*,#46044,.F.);
#67519=ORIENTED_EDGE('',*,*,#46045,.F.);
#67520=ORIENTED_EDGE('',*,*,#46046,.F.);
#67521=ORIENTED_EDGE('',*,*,#46047,.F.);
#67522=ORIENTED_EDGE('',*,*,#46048,.F.);
#67523=ORIENTED_EDGE('',*,*,#46049,.F.);
#67524=ORIENTED_EDGE('',*,*,#46050,.F.);
#67525=ORIENTED_EDGE('',*,*,#46051,.F.);
#67526=ORIENTED_EDGE('',*,*,#46052,.F.);
#67527=ORIENTED_EDGE('',*,*,#46053,.F.);
#67528=ORIENTED_EDGE('',*,*,#46054,.F.);
#67529=ORIENTED_EDGE('',*,*,#46055,.F.);
#67530=ORIENTED_EDGE('',*,*,#46056,.F.);
#67531=ORIENTED_EDGE('',*,*,#46057,.T.);
#67532=ORIENTED_EDGE('',*,*,#46058,.F.);
#67533=ORIENTED_EDGE('',*,*,#46059,.T.);
#67534=ORIENTED_EDGE('',*,*,#46060,.F.);
#67535=ORIENTED_EDGE('',*,*,#46061,.T.);
#67536=ORIENTED_EDGE('',*,*,#46062,.F.);
#67537=ORIENTED_EDGE('',*,*,#46063,.T.);
#67538=ORIENTED_EDGE('',*,*,#46064,.F.);
#67539=ORIENTED_EDGE('',*,*,#46049,.T.);
#67540=ORIENTED_EDGE('',*,*,#46065,.T.);
#67541=ORIENTED_EDGE('',*,*,#46033,.T.);
#67542=ORIENTED_EDGE('',*,*,#46066,.T.);
#67543=ORIENTED_EDGE('',*,*,#46065,.F.);
#67544=ORIENTED_EDGE('',*,*,#46056,.T.);
#67545=ORIENTED_EDGE('',*,*,#46067,.F.);
#67546=ORIENTED_EDGE('',*,*,#46034,.F.);
#67547=ORIENTED_EDGE('',*,*,#46055,.T.);
#67548=ORIENTED_EDGE('',*,*,#46068,.T.);
#67549=ORIENTED_EDGE('',*,*,#46035,.T.);
#67550=ORIENTED_EDGE('',*,*,#46067,.T.);
#67551=ORIENTED_EDGE('',*,*,#46068,.F.);
#67552=ORIENTED_EDGE('',*,*,#46054,.T.);
#67553=ORIENTED_EDGE('',*,*,#46069,.F.);
#67554=ORIENTED_EDGE('',*,*,#46036,.F.);
#67555=ORIENTED_EDGE('',*,*,#46053,.T.);
#67556=ORIENTED_EDGE('',*,*,#46070,.T.);
#67557=ORIENTED_EDGE('',*,*,#46037,.T.);
#67558=ORIENTED_EDGE('',*,*,#46069,.T.);
#67559=ORIENTED_EDGE('',*,*,#46070,.F.);
#67560=ORIENTED_EDGE('',*,*,#46052,.T.);
#67561=ORIENTED_EDGE('',*,*,#46071,.F.);
#67562=ORIENTED_EDGE('',*,*,#46038,.F.);
#67563=ORIENTED_EDGE('',*,*,#46039,.T.);
#67564=ORIENTED_EDGE('',*,*,#46071,.T.);
#67565=ORIENTED_EDGE('',*,*,#46051,.T.);
#67566=ORIENTED_EDGE('',*,*,#46072,.T.);
#67567=ORIENTED_EDGE('',*,*,#46066,.F.);
#67568=ORIENTED_EDGE('',*,*,#46040,.F.);
#67569=ORIENTED_EDGE('',*,*,#46072,.F.);
#67570=ORIENTED_EDGE('',*,*,#46050,.T.);
#67571=ORIENTED_EDGE('',*,*,#46057,.F.);
#67572=ORIENTED_EDGE('',*,*,#46073,.T.);
#67573=ORIENTED_EDGE('',*,*,#46074,.F.);
#67574=ORIENTED_EDGE('',*,*,#46075,.F.);
#67575=ORIENTED_EDGE('',*,*,#46058,.T.);
#67576=ORIENTED_EDGE('',*,*,#46075,.T.);
#67577=ORIENTED_EDGE('',*,*,#46076,.F.);
#67578=ORIENTED_EDGE('',*,*,#46077,.F.);
#67579=ORIENTED_EDGE('',*,*,#46059,.F.);
#67580=ORIENTED_EDGE('',*,*,#46077,.T.);
#67581=ORIENTED_EDGE('',*,*,#46078,.F.);
#67582=ORIENTED_EDGE('',*,*,#46079,.F.);
#67583=ORIENTED_EDGE('',*,*,#46060,.T.);
#67584=ORIENTED_EDGE('',*,*,#46079,.T.);
#67585=ORIENTED_EDGE('',*,*,#46080,.F.);
#67586=ORIENTED_EDGE('',*,*,#46081,.F.);
#67587=ORIENTED_EDGE('',*,*,#46061,.F.);
#67588=ORIENTED_EDGE('',*,*,#46081,.T.);
#67589=ORIENTED_EDGE('',*,*,#46082,.F.);
#67590=ORIENTED_EDGE('',*,*,#46083,.F.);
#67591=ORIENTED_EDGE('',*,*,#46062,.T.);
#67592=ORIENTED_EDGE('',*,*,#46083,.T.);
#67593=ORIENTED_EDGE('',*,*,#46084,.F.);
#67594=ORIENTED_EDGE('',*,*,#46085,.F.);
#67595=ORIENTED_EDGE('',*,*,#46063,.F.);
#67596=ORIENTED_EDGE('',*,*,#46085,.T.);
#67597=ORIENTED_EDGE('',*,*,#46086,.F.);
#67598=ORIENTED_EDGE('',*,*,#46087,.F.);
#67599=ORIENTED_EDGE('',*,*,#46064,.T.);
#67600=ORIENTED_EDGE('',*,*,#46087,.T.);
#67601=ORIENTED_EDGE('',*,*,#46088,.F.);
#67602=ORIENTED_EDGE('',*,*,#46073,.F.);
#67603=ORIENTED_EDGE('',*,*,#46088,.T.);
#67604=ORIENTED_EDGE('',*,*,#46086,.T.);
#67605=ORIENTED_EDGE('',*,*,#46084,.T.);
#67606=ORIENTED_EDGE('',*,*,#46082,.T.);
#67607=ORIENTED_EDGE('',*,*,#46080,.T.);
#67608=ORIENTED_EDGE('',*,*,#46078,.T.);
#67609=ORIENTED_EDGE('',*,*,#46076,.T.);
#67610=ORIENTED_EDGE('',*,*,#46074,.T.);
#67611=ORIENTED_EDGE('',*,*,#46089,.T.);
#67612=ORIENTED_EDGE('',*,*,#46090,.T.);
#67613=ORIENTED_EDGE('',*,*,#46091,.T.);
#67614=ORIENTED_EDGE('',*,*,#46092,.T.);
#67615=ORIENTED_EDGE('',*,*,#45996,.F.);
#67616=ORIENTED_EDGE('',*,*,#46093,.T.);
#67617=ORIENTED_EDGE('',*,*,#46092,.F.);
#67618=ORIENTED_EDGE('',*,*,#46094,.F.);
#67619=ORIENTED_EDGE('',*,*,#45989,.F.);
#67620=ORIENTED_EDGE('',*,*,#45997,.F.);
#67621=ORIENTED_EDGE('',*,*,#46093,.F.);
#67622=ORIENTED_EDGE('',*,*,#45998,.F.);
#67623=ORIENTED_EDGE('',*,*,#46095,.F.);
#67624=ORIENTED_EDGE('',*,*,#46089,.F.);
#67625=ORIENTED_EDGE('',*,*,#46095,.T.);
#67626=ORIENTED_EDGE('',*,*,#46001,.F.);
#67627=ORIENTED_EDGE('',*,*,#46007,.F.);
#67628=ORIENTED_EDGE('',*,*,#46006,.F.);
#67629=ORIENTED_EDGE('',*,*,#46096,.T.);
#67630=ORIENTED_EDGE('',*,*,#46090,.F.);
#67631=ORIENTED_EDGE('',*,*,#46096,.F.);
#67632=ORIENTED_EDGE('',*,*,#46008,.F.);
#67633=ORIENTED_EDGE('',*,*,#46094,.T.);
#67634=ORIENTED_EDGE('',*,*,#46091,.F.);
#67635=ORIENTED_EDGE('',*,*,#46041,.T.);
#67636=ORIENTED_EDGE('',*,*,#46097,.T.);
#67637=ORIENTED_EDGE('',*,*,#46020,.F.);
#67638=ORIENTED_EDGE('',*,*,#46019,.F.);
#67639=ORIENTED_EDGE('',*,*,#46031,.F.);
#67640=ORIENTED_EDGE('',*,*,#46030,.F.);
#67641=ORIENTED_EDGE('',*,*,#46098,.F.);
#67642=ORIENTED_EDGE('',*,*,#46042,.T.);
#67643=ORIENTED_EDGE('',*,*,#46098,.T.);
#67644=ORIENTED_EDGE('',*,*,#46029,.F.);
#67645=ORIENTED_EDGE('',*,*,#46099,.F.);
#67646=ORIENTED_EDGE('',*,*,#46043,.T.);
#67647=ORIENTED_EDGE('',*,*,#46099,.T.);
#67648=ORIENTED_EDGE('',*,*,#46028,.F.);
#67649=ORIENTED_EDGE('',*,*,#46100,.F.);
#67650=ORIENTED_EDGE('',*,*,#46044,.T.);
#67651=ORIENTED_EDGE('',*,*,#46100,.T.);
#67652=ORIENTED_EDGE('',*,*,#46027,.F.);
#67653=ORIENTED_EDGE('',*,*,#46101,.F.);
#67654=ORIENTED_EDGE('',*,*,#46045,.T.);
#67655=ORIENTED_EDGE('',*,*,#46101,.T.);
#67656=ORIENTED_EDGE('',*,*,#46026,.F.);
#67657=ORIENTED_EDGE('',*,*,#46025,.F.);
#67658=ORIENTED_EDGE('',*,*,#46024,.F.);
#67659=ORIENTED_EDGE('',*,*,#46102,.F.);
#67660=ORIENTED_EDGE('',*,*,#46046,.T.);
#67661=ORIENTED_EDGE('',*,*,#46102,.T.);
#67662=ORIENTED_EDGE('',*,*,#46023,.F.);
#67663=ORIENTED_EDGE('',*,*,#46103,.F.);
#67664=ORIENTED_EDGE('',*,*,#46047,.T.);
#67665=ORIENTED_EDGE('',*,*,#46103,.T.);
#67666=ORIENTED_EDGE('',*,*,#46022,.F.);
#67667=ORIENTED_EDGE('',*,*,#46104,.F.);
#67668=ORIENTED_EDGE('',*,*,#46048,.T.);
#67669=ORIENTED_EDGE('',*,*,#46104,.T.);
#67670=ORIENTED_EDGE('',*,*,#46021,.F.);
#67671=ORIENTED_EDGE('',*,*,#46097,.F.);
#67672=ORIENTED_EDGE('',*,*,#46105,.F.);
#67673=ORIENTED_EDGE('',*,*,#46106,.T.);
#67674=ORIENTED_EDGE('',*,*,#46107,.T.);
#67675=ORIENTED_EDGE('',*,*,#46106,.F.);
#67676=ORIENTED_EDGE('',*,*,#46108,.F.);
#67677=ORIENTED_EDGE('',*,*,#46109,.T.);
#67678=ORIENTED_EDGE('',*,*,#46110,.T.);
#67679=ORIENTED_EDGE('',*,*,#46109,.F.);
#67680=ORIENTED_EDGE('',*,*,#46108,.T.);
#67681=ORIENTED_EDGE('',*,*,#46105,.T.);
#67682=ORIENTED_EDGE('',*,*,#46110,.F.);
#67683=ORIENTED_EDGE('',*,*,#46107,.F.);
#67684=ORIENTED_EDGE('',*,*,#46111,.F.);
#67685=ORIENTED_EDGE('',*,*,#46112,.T.);
#67686=ORIENTED_EDGE('',*,*,#46113,.F.);
#67687=ORIENTED_EDGE('',*,*,#46112,.F.);
#67688=ORIENTED_EDGE('',*,*,#46114,.T.);
#67689=ORIENTED_EDGE('',*,*,#46115,.T.);
#67690=ORIENTED_EDGE('',*,*,#46116,.F.);
#67691=ORIENTED_EDGE('',*,*,#46117,.T.);
#67692=ORIENTED_EDGE('',*,*,#46111,.T.);
#67693=ORIENTED_EDGE('',*,*,#46117,.F.);
#67694=ORIENTED_EDGE('',*,*,#46118,.F.);
#67695=ORIENTED_EDGE('',*,*,#46119,.T.);
#67696=ORIENTED_EDGE('',*,*,#46116,.T.);
#67697=ORIENTED_EDGE('',*,*,#46119,.F.);
#67698=ORIENTED_EDGE('',*,*,#46120,.T.);
#67699=ORIENTED_EDGE('',*,*,#46121,.T.);
#67700=ORIENTED_EDGE('',*,*,#46122,.F.);
#67701=ORIENTED_EDGE('',*,*,#46123,.T.);
#67702=ORIENTED_EDGE('',*,*,#46118,.T.);
#67703=ORIENTED_EDGE('',*,*,#46123,.F.);
#67704=ORIENTED_EDGE('',*,*,#46124,.F.);
#67705=ORIENTED_EDGE('',*,*,#46125,.T.);
#67706=ORIENTED_EDGE('',*,*,#46122,.T.);
#67707=ORIENTED_EDGE('',*,*,#46125,.F.);
#67708=ORIENTED_EDGE('',*,*,#46126,.T.);
#67709=ORIENTED_EDGE('',*,*,#46124,.T.);
#67710=ORIENTED_EDGE('',*,*,#46127,.T.);
#67711=ORIENTED_EDGE('',*,*,#46128,.T.);
#67712=ORIENTED_EDGE('',*,*,#46126,.F.);
#67713=ORIENTED_EDGE('',*,*,#46128,.F.);
#67714=ORIENTED_EDGE('',*,*,#46129,.F.);
#67715=ORIENTED_EDGE('',*,*,#46130,.T.);
#67716=ORIENTED_EDGE('',*,*,#46131,.T.);
#67717=ORIENTED_EDGE('',*,*,#46132,.T.);
#67718=ORIENTED_EDGE('',*,*,#46133,.T.);
#67719=ORIENTED_EDGE('',*,*,#46134,.T.);
#67720=ORIENTED_EDGE('',*,*,#46135,.T.);
#67721=ORIENTED_EDGE('',*,*,#46130,.F.);
#67722=ORIENTED_EDGE('',*,*,#46129,.T.);
#67723=ORIENTED_EDGE('',*,*,#46113,.T.);
#67724=ORIENTED_EDGE('',*,*,#46136,.F.);
#67725=ORIENTED_EDGE('',*,*,#46137,.F.);
#67726=ORIENTED_EDGE('',*,*,#46138,.F.);
#67727=ORIENTED_EDGE('',*,*,#46139,.F.);
#67728=ORIENTED_EDGE('',*,*,#46140,.F.);
#67729=ORIENTED_EDGE('',*,*,#46141,.F.);
#67730=ORIENTED_EDGE('',*,*,#46142,.F.);
#67731=ORIENTED_EDGE('',*,*,#46143,.F.);
#67732=ORIENTED_EDGE('',*,*,#46144,.F.);
#67733=ORIENTED_EDGE('',*,*,#46145,.F.);
#67734=ORIENTED_EDGE('',*,*,#46146,.T.);
#67735=ORIENTED_EDGE('',*,*,#46147,.F.);
#67736=ORIENTED_EDGE('',*,*,#46148,.F.);
#67737=ORIENTED_EDGE('',*,*,#46149,.F.);
#67738=ORIENTED_EDGE('',*,*,#46150,.T.);
#67739=ORIENTED_EDGE('',*,*,#46127,.F.);
#67740=ORIENTED_EDGE('',*,*,#46151,.T.);
#67741=ORIENTED_EDGE('',*,*,#46152,.F.);
#67742=ORIENTED_EDGE('',*,*,#46153,.F.);
#67743=ORIENTED_EDGE('',*,*,#46154,.F.);
#67744=ORIENTED_EDGE('',*,*,#46155,.F.);
#67745=ORIENTED_EDGE('',*,*,#46156,.T.);
#67746=ORIENTED_EDGE('',*,*,#46157,.F.);
#67747=ORIENTED_EDGE('',*,*,#46134,.F.);
#67748=ORIENTED_EDGE('',*,*,#46146,.F.);
#67749=ORIENTED_EDGE('',*,*,#46158,.T.);
#67750=ORIENTED_EDGE('',*,*,#46155,.T.);
#67751=ORIENTED_EDGE('',*,*,#46133,.F.);
#67752=ORIENTED_EDGE('',*,*,#46159,.F.);
#67753=ORIENTED_EDGE('',*,*,#46160,.T.);
#67754=ORIENTED_EDGE('',*,*,#46159,.T.);
#67755=ORIENTED_EDGE('',*,*,#46132,.F.);
#67756=ORIENTED_EDGE('',*,*,#46161,.T.);
#67757=ORIENTED_EDGE('',*,*,#46162,.T.);
#67758=ORIENTED_EDGE('',*,*,#46120,.F.);
#67759=ORIENTED_EDGE('',*,*,#46121,.F.);
#67760=ORIENTED_EDGE('',*,*,#46163,.T.);
#67761=ORIENTED_EDGE('',*,*,#46140,.T.);
#67762=ORIENTED_EDGE('',*,*,#46164,.T.);
#67763=ORIENTED_EDGE('',*,*,#46141,.T.);
#67764=ORIENTED_EDGE('',*,*,#46165,.T.);
#67765=ORIENTED_EDGE('',*,*,#46136,.T.);
#67766=ORIENTED_EDGE('',*,*,#46163,.F.);
#67767=ORIENTED_EDGE('',*,*,#46114,.F.);
#67768=ORIENTED_EDGE('',*,*,#46115,.F.);
#67769=ORIENTED_EDGE('',*,*,#46166,.T.);
#67770=ORIENTED_EDGE('',*,*,#46143,.T.);
#67771=ORIENTED_EDGE('',*,*,#46167,.T.);
#67772=ORIENTED_EDGE('',*,*,#46148,.T.);
#67773=ORIENTED_EDGE('',*,*,#46168,.T.);
#67774=ORIENTED_EDGE('',*,*,#46144,.T.);
#67775=ORIENTED_EDGE('',*,*,#46166,.F.);
#67776=ORIENTED_EDGE('',*,*,#46169,.F.);
#67777=ORIENTED_EDGE('',*,*,#46135,.F.);
#67778=ORIENTED_EDGE('',*,*,#46157,.T.);
#67779=ORIENTED_EDGE('',*,*,#46170,.T.);
#67780=ORIENTED_EDGE('',*,*,#46138,.T.);
#67781=ORIENTED_EDGE('',*,*,#46171,.T.);
#67782=ORIENTED_EDGE('',*,*,#46161,.F.);
#67783=ORIENTED_EDGE('',*,*,#46131,.F.);
#67784=ORIENTED_EDGE('',*,*,#46172,.F.);
#67785=ORIENTED_EDGE('',*,*,#46173,.T.);
#67786=ORIENTED_EDGE('',*,*,#46174,.T.);
#67787=ORIENTED_EDGE('',*,*,#46175,.T.);
#67788=ORIENTED_EDGE('',*,*,#46154,.T.);
#67789=ORIENTED_EDGE('',*,*,#46176,.T.);
#67790=ORIENTED_EDGE('',*,*,#46173,.F.);
#67791=ORIENTED_EDGE('',*,*,#46176,.F.);
#67792=ORIENTED_EDGE('',*,*,#46153,.T.);
#67793=ORIENTED_EDGE('',*,*,#46177,.T.);
#67794=ORIENTED_EDGE('',*,*,#46174,.F.);
#67795=ORIENTED_EDGE('',*,*,#46177,.F.);
#67796=ORIENTED_EDGE('',*,*,#46152,.T.);
#67797=ORIENTED_EDGE('',*,*,#46178,.T.);
#67798=ORIENTED_EDGE('',*,*,#46175,.F.);
#67799=ORIENTED_EDGE('',*,*,#46178,.F.);
#67800=ORIENTED_EDGE('',*,*,#46169,.T.);
#67801=ORIENTED_EDGE('',*,*,#46179,.T.);
#67802=ORIENTED_EDGE('',*,*,#46150,.F.);
#67803=ORIENTED_EDGE('',*,*,#46179,.F.);
#67804=ORIENTED_EDGE('',*,*,#46156,.F.);
#67805=ORIENTED_EDGE('',*,*,#46158,.F.);
#67806=ORIENTED_EDGE('',*,*,#46149,.T.);
#67807=ORIENTED_EDGE('',*,*,#46167,.F.);
#67808=ORIENTED_EDGE('',*,*,#46142,.T.);
#67809=ORIENTED_EDGE('',*,*,#46164,.F.);
#67810=ORIENTED_EDGE('',*,*,#46139,.T.);
#67811=ORIENTED_EDGE('',*,*,#46170,.F.);
#67812=ORIENTED_EDGE('',*,*,#46162,.F.);
#67813=ORIENTED_EDGE('',*,*,#46171,.F.);
#67814=ORIENTED_EDGE('',*,*,#46137,.T.);
#67815=ORIENTED_EDGE('',*,*,#46165,.F.);
#67816=ORIENTED_EDGE('',*,*,#46145,.T.);
#67817=ORIENTED_EDGE('',*,*,#46168,.F.);
#67818=ORIENTED_EDGE('',*,*,#46147,.T.);
#67819=ORIENTED_EDGE('',*,*,#46160,.F.);
#67820=ORIENTED_EDGE('',*,*,#46172,.T.);
#67821=ORIENTED_EDGE('',*,*,#46180,.T.);
#67822=ORIENTED_EDGE('',*,*,#46151,.F.);
#67823=ORIENTED_EDGE('',*,*,#46180,.F.);
#67824=ORIENTED_EDGE('',*,*,#46181,.T.);
#67825=ORIENTED_EDGE('',*,*,#46182,.F.);
#67826=ORIENTED_EDGE('',*,*,#46183,.F.);
#67827=ORIENTED_EDGE('',*,*,#46184,.F.);
#67828=ORIENTED_EDGE('',*,*,#46185,.T.);
#67829=ORIENTED_EDGE('',*,*,#46186,.F.);
#67830=ORIENTED_EDGE('',*,*,#46181,.F.);
#67831=ORIENTED_EDGE('',*,*,#46187,.F.);
#67832=ORIENTED_EDGE('',*,*,#46188,.T.);
#67833=ORIENTED_EDGE('',*,*,#46189,.F.);
#67834=ORIENTED_EDGE('',*,*,#46185,.F.);
#67835=ORIENTED_EDGE('',*,*,#46190,.F.);
#67836=ORIENTED_EDGE('',*,*,#46191,.T.);
#67837=ORIENTED_EDGE('',*,*,#46192,.F.);
#67838=ORIENTED_EDGE('',*,*,#46188,.F.);
#67839=ORIENTED_EDGE('',*,*,#46193,.F.);
#67840=ORIENTED_EDGE('',*,*,#46194,.T.);
#67841=ORIENTED_EDGE('',*,*,#46195,.F.);
#67842=ORIENTED_EDGE('',*,*,#46191,.F.);
#67843=ORIENTED_EDGE('',*,*,#46196,.F.);
#67844=ORIENTED_EDGE('',*,*,#46197,.T.);
#67845=ORIENTED_EDGE('',*,*,#46198,.F.);
#67846=ORIENTED_EDGE('',*,*,#46194,.F.);
#67847=ORIENTED_EDGE('',*,*,#46199,.F.);
#67848=ORIENTED_EDGE('',*,*,#46200,.T.);
#67849=ORIENTED_EDGE('',*,*,#46201,.F.);
#67850=ORIENTED_EDGE('',*,*,#46197,.F.);
#67851=ORIENTED_EDGE('',*,*,#46202,.F.);
#67852=ORIENTED_EDGE('',*,*,#46203,.T.);
#67853=ORIENTED_EDGE('',*,*,#46204,.F.);
#67854=ORIENTED_EDGE('',*,*,#46200,.F.);
#67855=ORIENTED_EDGE('',*,*,#46205,.F.);
#67856=ORIENTED_EDGE('',*,*,#46206,.T.);
#67857=ORIENTED_EDGE('',*,*,#46207,.F.);
#67858=ORIENTED_EDGE('',*,*,#46203,.F.);
#67859=ORIENTED_EDGE('',*,*,#46208,.F.);
#67860=ORIENTED_EDGE('',*,*,#46209,.T.);
#67861=ORIENTED_EDGE('',*,*,#46210,.F.);
#67862=ORIENTED_EDGE('',*,*,#46206,.F.);
#67863=ORIENTED_EDGE('',*,*,#46211,.F.);
#67864=ORIENTED_EDGE('',*,*,#46212,.T.);
#67865=ORIENTED_EDGE('',*,*,#46213,.F.);
#67866=ORIENTED_EDGE('',*,*,#46209,.F.);
#67867=ORIENTED_EDGE('',*,*,#46214,.F.);
#67868=ORIENTED_EDGE('',*,*,#46215,.F.);
#67869=ORIENTED_EDGE('',*,*,#46216,.F.);
#67870=ORIENTED_EDGE('',*,*,#46217,.F.);
#67871=ORIENTED_EDGE('',*,*,#46218,.F.);
#67872=ORIENTED_EDGE('',*,*,#46219,.F.);
#67873=ORIENTED_EDGE('',*,*,#46220,.T.);
#67874=ORIENTED_EDGE('',*,*,#46221,.F.);
#67875=ORIENTED_EDGE('',*,*,#46222,.T.);
#67876=ORIENTED_EDGE('',*,*,#46223,.F.);
#67877=ORIENTED_EDGE('',*,*,#46224,.T.);
#67878=ORIENTED_EDGE('',*,*,#46219,.T.);
#67879=ORIENTED_EDGE('',*,*,#46225,.T.);
#67880=ORIENTED_EDGE('',*,*,#46226,.F.);
#67881=ORIENTED_EDGE('',*,*,#46227,.T.);
#67882=ORIENTED_EDGE('',*,*,#46223,.T.);
#67883=ORIENTED_EDGE('',*,*,#46228,.T.);
#67884=ORIENTED_EDGE('',*,*,#46229,.F.);
#67885=ORIENTED_EDGE('',*,*,#46230,.T.);
#67886=ORIENTED_EDGE('',*,*,#46226,.T.);
#67887=ORIENTED_EDGE('',*,*,#46231,.T.);
#67888=ORIENTED_EDGE('',*,*,#46232,.F.);
#67889=ORIENTED_EDGE('',*,*,#46233,.T.);
#67890=ORIENTED_EDGE('',*,*,#46229,.T.);
#67891=ORIENTED_EDGE('',*,*,#46234,.T.);
#67892=ORIENTED_EDGE('',*,*,#46235,.F.);
#67893=ORIENTED_EDGE('',*,*,#46236,.T.);
#67894=ORIENTED_EDGE('',*,*,#46232,.T.);
#67895=ORIENTED_EDGE('',*,*,#46237,.T.);
#67896=ORIENTED_EDGE('',*,*,#46238,.F.);
#67897=ORIENTED_EDGE('',*,*,#46239,.T.);
#67898=ORIENTED_EDGE('',*,*,#46235,.T.);
#67899=ORIENTED_EDGE('',*,*,#46240,.T.);
#67900=ORIENTED_EDGE('',*,*,#46241,.F.);
#67901=ORIENTED_EDGE('',*,*,#46242,.T.);
#67902=ORIENTED_EDGE('',*,*,#46238,.T.);
#67903=ORIENTED_EDGE('',*,*,#46243,.T.);
#67904=ORIENTED_EDGE('',*,*,#46244,.F.);
#67905=ORIENTED_EDGE('',*,*,#46245,.T.);
#67906=ORIENTED_EDGE('',*,*,#46241,.T.);
#67907=ORIENTED_EDGE('',*,*,#46246,.T.);
#67908=ORIENTED_EDGE('',*,*,#46247,.F.);
#67909=ORIENTED_EDGE('',*,*,#46248,.T.);
#67910=ORIENTED_EDGE('',*,*,#46244,.T.);
#67911=ORIENTED_EDGE('',*,*,#46249,.T.);
#67912=ORIENTED_EDGE('',*,*,#46250,.F.);
#67913=ORIENTED_EDGE('',*,*,#46251,.T.);
#67914=ORIENTED_EDGE('',*,*,#46247,.T.);
#67915=ORIENTED_EDGE('',*,*,#46252,.T.);
#67916=ORIENTED_EDGE('',*,*,#46253,.F.);
#67917=ORIENTED_EDGE('',*,*,#46254,.T.);
#67918=ORIENTED_EDGE('',*,*,#46250,.T.);
#67919=ORIENTED_EDGE('',*,*,#46255,.T.);
#67920=ORIENTED_EDGE('',*,*,#46256,.F.);
#67921=ORIENTED_EDGE('',*,*,#46257,.F.);
#67922=ORIENTED_EDGE('',*,*,#46255,.F.);
#67923=ORIENTED_EDGE('',*,*,#46252,.F.);
#67924=ORIENTED_EDGE('',*,*,#46249,.F.);
#67925=ORIENTED_EDGE('',*,*,#46246,.F.);
#67926=ORIENTED_EDGE('',*,*,#46243,.F.);
#67927=ORIENTED_EDGE('',*,*,#46240,.F.);
#67928=ORIENTED_EDGE('',*,*,#46237,.F.);
#67929=ORIENTED_EDGE('',*,*,#46234,.F.);
#67930=ORIENTED_EDGE('',*,*,#46231,.F.);
#67931=ORIENTED_EDGE('',*,*,#46228,.F.);
#67932=ORIENTED_EDGE('',*,*,#46225,.F.);
#67933=ORIENTED_EDGE('',*,*,#46222,.F.);
#67934=ORIENTED_EDGE('',*,*,#46258,.F.);
#67935=ORIENTED_EDGE('',*,*,#46259,.F.);
#67936=ORIENTED_EDGE('',*,*,#46259,.T.);
#67937=ORIENTED_EDGE('',*,*,#46260,.F.);
#67938=ORIENTED_EDGE('',*,*,#46261,.F.);
#67939=ORIENTED_EDGE('',*,*,#46262,.F.);
#67940=ORIENTED_EDGE('',*,*,#46263,.F.);
#67941=ORIENTED_EDGE('',*,*,#46220,.F.);
#67942=ORIENTED_EDGE('',*,*,#46224,.F.);
#67943=ORIENTED_EDGE('',*,*,#46227,.F.);
#67944=ORIENTED_EDGE('',*,*,#46230,.F.);
#67945=ORIENTED_EDGE('',*,*,#46233,.F.);
#67946=ORIENTED_EDGE('',*,*,#46236,.F.);
#67947=ORIENTED_EDGE('',*,*,#46239,.F.);
#67948=ORIENTED_EDGE('',*,*,#46242,.F.);
#67949=ORIENTED_EDGE('',*,*,#46245,.F.);
#67950=ORIENTED_EDGE('',*,*,#46248,.F.);
#67951=ORIENTED_EDGE('',*,*,#46251,.F.);
#67952=ORIENTED_EDGE('',*,*,#46254,.F.);
#67953=ORIENTED_EDGE('',*,*,#46264,.F.);
#67954=ORIENTED_EDGE('',*,*,#46265,.F.);
#67955=ORIENTED_EDGE('',*,*,#46266,.F.);
#67956=ORIENTED_EDGE('',*,*,#46266,.T.);
#67957=ORIENTED_EDGE('',*,*,#46267,.F.);
#67958=ORIENTED_EDGE('',*,*,#46261,.T.);
#67959=ORIENTED_EDGE('',*,*,#46268,.F.);
#67960=ORIENTED_EDGE('',*,*,#46253,.T.);
#67961=ORIENTED_EDGE('',*,*,#46257,.T.);
#67962=ORIENTED_EDGE('',*,*,#46269,.F.);
#67963=ORIENTED_EDGE('',*,*,#46264,.T.);
#67964=ORIENTED_EDGE('',*,*,#46270,.T.);
#67965=ORIENTED_EDGE('',*,*,#46271,.T.);
#67966=ORIENTED_EDGE('',*,*,#46272,.T.);
#67967=ORIENTED_EDGE('',*,*,#46216,.T.);
#67968=ORIENTED_EDGE('',*,*,#46273,.T.);
#67969=ORIENTED_EDGE('',*,*,#46214,.T.);
#67970=ORIENTED_EDGE('',*,*,#46211,.T.);
#67971=ORIENTED_EDGE('',*,*,#46208,.T.);
#67972=ORIENTED_EDGE('',*,*,#46205,.T.);
#67973=ORIENTED_EDGE('',*,*,#46202,.T.);
#67974=ORIENTED_EDGE('',*,*,#46199,.T.);
#67975=ORIENTED_EDGE('',*,*,#46196,.T.);
#67976=ORIENTED_EDGE('',*,*,#46193,.T.);
#67977=ORIENTED_EDGE('',*,*,#46190,.T.);
#67978=ORIENTED_EDGE('',*,*,#46187,.T.);
#67979=ORIENTED_EDGE('',*,*,#46184,.T.);
#67980=ORIENTED_EDGE('',*,*,#46271,.F.);
#67981=ORIENTED_EDGE('',*,*,#46274,.F.);
#67982=ORIENTED_EDGE('',*,*,#46275,.T.);
#67983=ORIENTED_EDGE('',*,*,#46276,.F.);
#67984=ORIENTED_EDGE('',*,*,#46277,.T.);
#67985=ORIENTED_EDGE('',*,*,#46278,.T.);
#67986=ORIENTED_EDGE('',*,*,#46279,.T.);
#67987=ORIENTED_EDGE('',*,*,#46182,.T.);
#67988=ORIENTED_EDGE('',*,*,#46186,.T.);
#67989=ORIENTED_EDGE('',*,*,#46189,.T.);
#67990=ORIENTED_EDGE('',*,*,#46192,.T.);
#67991=ORIENTED_EDGE('',*,*,#46195,.T.);
#67992=ORIENTED_EDGE('',*,*,#46198,.T.);
#67993=ORIENTED_EDGE('',*,*,#46201,.T.);
#67994=ORIENTED_EDGE('',*,*,#46204,.T.);
#67995=ORIENTED_EDGE('',*,*,#46207,.T.);
#67996=ORIENTED_EDGE('',*,*,#46210,.T.);
#67997=ORIENTED_EDGE('',*,*,#46213,.T.);
#67998=ORIENTED_EDGE('',*,*,#46280,.T.);
#67999=ORIENTED_EDGE('',*,*,#46218,.T.);
#68000=ORIENTED_EDGE('',*,*,#46278,.F.);
#68001=ORIENTED_EDGE('',*,*,#46281,.F.);
#68002=ORIENTED_EDGE('',*,*,#46275,.F.);
#68003=ORIENTED_EDGE('',*,*,#46282,.F.);
#68004=ORIENTED_EDGE('',*,*,#46282,.T.);
#68005=ORIENTED_EDGE('',*,*,#46274,.T.);
#68006=ORIENTED_EDGE('',*,*,#46270,.F.);
#68007=ORIENTED_EDGE('',*,*,#46183,.T.);
#68008=ORIENTED_EDGE('',*,*,#46279,.F.);
#68009=ORIENTED_EDGE('',*,*,#46265,.T.);
#68010=ORIENTED_EDGE('',*,*,#46269,.T.);
#68011=ORIENTED_EDGE('',*,*,#46256,.T.);
#68012=ORIENTED_EDGE('',*,*,#46262,.T.);
#68013=ORIENTED_EDGE('',*,*,#46267,.T.);
#68014=ORIENTED_EDGE('',*,*,#46215,.T.);
#68015=ORIENTED_EDGE('',*,*,#46280,.F.);
#68016=ORIENTED_EDGE('',*,*,#46212,.F.);
#68017=ORIENTED_EDGE('',*,*,#46273,.F.);
#68018=ORIENTED_EDGE('',*,*,#46217,.T.);
#68019=ORIENTED_EDGE('',*,*,#46272,.F.);
#68020=ORIENTED_EDGE('',*,*,#46276,.T.);
#68021=ORIENTED_EDGE('',*,*,#46281,.T.);
#68022=ORIENTED_EDGE('',*,*,#46277,.F.);
#68023=ORIENTED_EDGE('',*,*,#46263,.T.);
#68024=ORIENTED_EDGE('',*,*,#46268,.T.);
#68025=ORIENTED_EDGE('',*,*,#46260,.T.);
#68026=ORIENTED_EDGE('',*,*,#46258,.T.);
#68027=ORIENTED_EDGE('',*,*,#46221,.T.);
#68028=ORIENTED_EDGE('',*,*,#46283,.T.);
#68029=ORIENTED_EDGE('',*,*,#46284,.T.);
#68030=ORIENTED_EDGE('',*,*,#46285,.F.);
#68031=ORIENTED_EDGE('',*,*,#46286,.T.);
#68032=ORIENTED_EDGE('',*,*,#46287,.F.);
#68033=ORIENTED_EDGE('',*,*,#46288,.T.);
#68034=ORIENTED_EDGE('',*,*,#46289,.T.);
#68035=ORIENTED_EDGE('',*,*,#46290,.F.);
#68036=ORIENTED_EDGE('',*,*,#46289,.F.);
#68037=ORIENTED_EDGE('',*,*,#46291,.T.);
#68038=ORIENTED_EDGE('',*,*,#46292,.T.);
#68039=ORIENTED_EDGE('',*,*,#46293,.T.);
#68040=ORIENTED_EDGE('',*,*,#46283,.F.);
#68041=ORIENTED_EDGE('',*,*,#46294,.T.);
#68042=ORIENTED_EDGE('',*,*,#46295,.F.);
#68043=ORIENTED_EDGE('',*,*,#46296,.T.);
#68044=ORIENTED_EDGE('',*,*,#46297,.T.);
#68045=ORIENTED_EDGE('',*,*,#46298,.F.);
#68046=ORIENTED_EDGE('',*,*,#46299,.T.);
#68047=ORIENTED_EDGE('',*,*,#46300,.F.);
#68048=ORIENTED_EDGE('',*,*,#46301,.F.);
#68049=ORIENTED_EDGE('',*,*,#46302,.F.);
#68050=ORIENTED_EDGE('',*,*,#46303,.F.);
#68051=ORIENTED_EDGE('',*,*,#46304,.T.);
#68052=ORIENTED_EDGE('',*,*,#46296,.F.);
#68053=ORIENTED_EDGE('',*,*,#46305,.T.);
#68054=ORIENTED_EDGE('',*,*,#46306,.T.);
#68055=ORIENTED_EDGE('',*,*,#46307,.T.);
#68056=ORIENTED_EDGE('',*,*,#46306,.F.);
#68057=ORIENTED_EDGE('',*,*,#46308,.F.);
#68058=ORIENTED_EDGE('',*,*,#46305,.F.);
#68059=ORIENTED_EDGE('',*,*,#46298,.T.);
#68060=ORIENTED_EDGE('',*,*,#46309,.T.);
#68061=ORIENTED_EDGE('',*,*,#46292,.F.);
#68062=ORIENTED_EDGE('',*,*,#46310,.T.);
#68063=ORIENTED_EDGE('',*,*,#46308,.T.);
#68064=ORIENTED_EDGE('',*,*,#46311,.T.);
#68065=ORIENTED_EDGE('',*,*,#46295,.T.);
#68066=ORIENTED_EDGE('',*,*,#46311,.F.);
#68067=ORIENTED_EDGE('',*,*,#46312,.F.);
#68068=ORIENTED_EDGE('',*,*,#46286,.F.);
#68069=ORIENTED_EDGE('',*,*,#46313,.F.);
#68070=ORIENTED_EDGE('',*,*,#46314,.F.);
#68071=ORIENTED_EDGE('',*,*,#46315,.F.);
#68072=ORIENTED_EDGE('',*,*,#46316,.F.);
#68073=ORIENTED_EDGE('',*,*,#46284,.F.);
#68074=ORIENTED_EDGE('',*,*,#46293,.F.);
#68075=ORIENTED_EDGE('',*,*,#46309,.F.);
#68076=ORIENTED_EDGE('',*,*,#46297,.F.);
#68077=ORIENTED_EDGE('',*,*,#46304,.F.);
#68078=ORIENTED_EDGE('',*,*,#46317,.F.);
#68079=ORIENTED_EDGE('',*,*,#46318,.F.);
#68080=ORIENTED_EDGE('',*,*,#46299,.F.);
#68081=ORIENTED_EDGE('',*,*,#46310,.F.);
#68082=ORIENTED_EDGE('',*,*,#46294,.F.);
#68083=ORIENTED_EDGE('',*,*,#46291,.F.);
#68084=ORIENTED_EDGE('',*,*,#46288,.F.);
#68085=ORIENTED_EDGE('',*,*,#46319,.F.);
#68086=ORIENTED_EDGE('',*,*,#46315,.T.);
#68087=ORIENTED_EDGE('',*,*,#46320,.F.);
#68088=ORIENTED_EDGE('',*,*,#46313,.T.);
#68089=ORIENTED_EDGE('',*,*,#46285,.T.);
#68090=ORIENTED_EDGE('',*,*,#46316,.T.);
#68091=ORIENTED_EDGE('',*,*,#46287,.T.);
#68092=ORIENTED_EDGE('',*,*,#46312,.T.);
#68093=ORIENTED_EDGE('',*,*,#46320,.T.);
#68094=ORIENTED_EDGE('',*,*,#46319,.T.);
#68095=ORIENTED_EDGE('',*,*,#46321,.F.);
#68096=ORIENTED_EDGE('',*,*,#46302,.T.);
#68097=ORIENTED_EDGE('',*,*,#46322,.T.);
#68098=ORIENTED_EDGE('',*,*,#46323,.F.);
#68099=ORIENTED_EDGE('',*,*,#46324,.F.);
#68100=ORIENTED_EDGE('',*,*,#46322,.F.);
#68101=ORIENTED_EDGE('',*,*,#46301,.T.);
#68102=ORIENTED_EDGE('',*,*,#46300,.T.);
#68103=ORIENTED_EDGE('',*,*,#46318,.T.);
#68104=ORIENTED_EDGE('',*,*,#46325,.F.);
#68105=ORIENTED_EDGE('',*,*,#46323,.T.);
#68106=ORIENTED_EDGE('',*,*,#46325,.T.);
#68107=ORIENTED_EDGE('',*,*,#46314,.T.);
#68108=ORIENTED_EDGE('',*,*,#46326,.F.);
#68109=ORIENTED_EDGE('',*,*,#46324,.T.);
#68110=ORIENTED_EDGE('',*,*,#46326,.T.);
#68111=ORIENTED_EDGE('',*,*,#46317,.T.);
#68112=ORIENTED_EDGE('',*,*,#46303,.T.);
#68113=ORIENTED_EDGE('',*,*,#46321,.T.);
#68114=ORIENTED_EDGE('',*,*,#46327,.T.);
#68115=ORIENTED_EDGE('',*,*,#46328,.F.);
#68116=ORIENTED_EDGE('',*,*,#46329,.F.);
#68117=ORIENTED_EDGE('',*,*,#46330,.T.);
#68118=ORIENTED_EDGE('',*,*,#46331,.T.);
#68119=ORIENTED_EDGE('',*,*,#46332,.F.);
#68120=ORIENTED_EDGE('',*,*,#46329,.T.);
#68121=ORIENTED_EDGE('',*,*,#46333,.F.);
#68122=ORIENTED_EDGE('',*,*,#46328,.T.);
#68123=ORIENTED_EDGE('',*,*,#46332,.T.);
#68124=ORIENTED_EDGE('',*,*,#46334,.T.);
#68125=ORIENTED_EDGE('',*,*,#46335,.T.);
#68126=ORIENTED_EDGE('',*,*,#46333,.T.);
#68127=ORIENTED_EDGE('',*,*,#46336,.T.);
#68128=ORIENTED_EDGE('',*,*,#46337,.T.);
#68129=ORIENTED_EDGE('',*,*,#46338,.F.);
#68130=ORIENTED_EDGE('',*,*,#46334,.F.);
#68131=ORIENTED_EDGE('',*,*,#46331,.F.);
#68132=ORIENTED_EDGE('',*,*,#46339,.F.);
#68133=ORIENTED_EDGE('',*,*,#46340,.T.);
#68134=ORIENTED_EDGE('',*,*,#46341,.T.);
#68135=ORIENTED_EDGE('',*,*,#46339,.T.);
#68136=ORIENTED_EDGE('',*,*,#46330,.F.);
#68137=ORIENTED_EDGE('',*,*,#46335,.F.);
#68138=ORIENTED_EDGE('',*,*,#46338,.T.);
#68139=ORIENTED_EDGE('',*,*,#46336,.F.);
#68140=ORIENTED_EDGE('',*,*,#46342,.T.);
#68141=ORIENTED_EDGE('',*,*,#46343,.F.);
#68142=ORIENTED_EDGE('',*,*,#46344,.F.);
#68143=ORIENTED_EDGE('',*,*,#46337,.F.);
#68144=ORIENTED_EDGE('',*,*,#46340,.F.);
#68145=ORIENTED_EDGE('',*,*,#46344,.T.);
#68146=ORIENTED_EDGE('',*,*,#46345,.F.);
#68147=ORIENTED_EDGE('',*,*,#46342,.F.);
#68148=ORIENTED_EDGE('',*,*,#46341,.F.);
#68149=ORIENTED_EDGE('',*,*,#46290,.T.);
#68150=ORIENTED_EDGE('',*,*,#46346,.T.);
#68151=ORIENTED_EDGE('',*,*,#46347,.T.);
#68152=ORIENTED_EDGE('',*,*,#46346,.F.);
#68153=ORIENTED_EDGE('',*,*,#46327,.F.);
#68154=ORIENTED_EDGE('',*,*,#46348,.T.);
#68155=ORIENTED_EDGE('',*,*,#46349,.F.);
#68156=ORIENTED_EDGE('',*,*,#46348,.F.);
#68157=ORIENTED_EDGE('',*,*,#46350,.F.);
#68158=ORIENTED_EDGE('',*,*,#46347,.F.);
#68159=ORIENTED_EDGE('',*,*,#46349,.T.);
#68160=ORIENTED_EDGE('',*,*,#46351,.T.);
#68161=ORIENTED_EDGE('',*,*,#46350,.T.);
#68162=ORIENTED_EDGE('',*,*,#46351,.F.);
#68163=ORIENTED_EDGE('',*,*,#46345,.T.);
#68164=ORIENTED_EDGE('',*,*,#46343,.T.);
#68165=ORIENTED_EDGE('',*,*,#46352,.F.);
#68166=ORIENTED_EDGE('',*,*,#46353,.T.);
#68167=ORIENTED_EDGE('',*,*,#46354,.T.);
#68168=ORIENTED_EDGE('',*,*,#46352,.T.);
#68169=ORIENTED_EDGE('',*,*,#46354,.F.);
#68170=ORIENTED_EDGE('',*,*,#46307,.F.);
#68171=ORIENTED_EDGE('',*,*,#46355,.T.);
#68172=ORIENTED_EDGE('',*,*,#46353,.F.);
#68173=ORIENTED_EDGE('',*,*,#46355,.F.);
#68174=ORIENTED_EDGE('',*,*,#46356,.F.);
#68175=ORIENTED_EDGE('',*,*,#46357,.T.);
#68176=ORIENTED_EDGE('',*,*,#46358,.T.);
#68177=ORIENTED_EDGE('',*,*,#46359,.T.);
#68178=ORIENTED_EDGE('',*,*,#46360,.T.);
#68179=ORIENTED_EDGE('',*,*,#46361,.F.);
#68180=ORIENTED_EDGE('',*,*,#46362,.T.);
#68181=ORIENTED_EDGE('',*,*,#46363,.T.);
#68182=ORIENTED_EDGE('',*,*,#46364,.F.);
#68183=ORIENTED_EDGE('',*,*,#46365,.T.);
#68184=ORIENTED_EDGE('',*,*,#46366,.F.);
#68185=ORIENTED_EDGE('',*,*,#46367,.T.);
#68186=ORIENTED_EDGE('',*,*,#46368,.T.);
#68187=ORIENTED_EDGE('',*,*,#46369,.T.);
#68188=ORIENTED_EDGE('',*,*,#46366,.T.);
#68189=ORIENTED_EDGE('',*,*,#46369,.F.);
#68190=ORIENTED_EDGE('',*,*,#46370,.F.);
#68191=ORIENTED_EDGE('',*,*,#46371,.T.);
#68192=ORIENTED_EDGE('',*,*,#46372,.F.);
#68193=ORIENTED_EDGE('',*,*,#46373,.T.);
#68194=ORIENTED_EDGE('',*,*,#46374,.F.);
#68195=ORIENTED_EDGE('',*,*,#46375,.F.);
#68196=ORIENTED_EDGE('',*,*,#46376,.F.);
#68197=ORIENTED_EDGE('',*,*,#46377,.F.);
#68198=ORIENTED_EDGE('',*,*,#46378,.T.);
#68199=ORIENTED_EDGE('',*,*,#46379,.T.);
#68200=ORIENTED_EDGE('',*,*,#46380,.F.);
#68201=ORIENTED_EDGE('',*,*,#46381,.T.);
#68202=ORIENTED_EDGE('',*,*,#46382,.F.);
#68203=ORIENTED_EDGE('',*,*,#46379,.F.);
#68204=ORIENTED_EDGE('',*,*,#46383,.F.);
#68205=ORIENTED_EDGE('',*,*,#46384,.F.);
#68206=ORIENTED_EDGE('',*,*,#46385,.F.);
#68207=ORIENTED_EDGE('',*,*,#46386,.F.);
#68208=ORIENTED_EDGE('',*,*,#46387,.F.);
#68209=ORIENTED_EDGE('',*,*,#46371,.F.);
#68210=ORIENTED_EDGE('',*,*,#46388,.T.);
#68211=ORIENTED_EDGE('',*,*,#46372,.T.);
#68212=ORIENTED_EDGE('',*,*,#46387,.T.);
#68213=ORIENTED_EDGE('',*,*,#46389,.F.);
#68214=ORIENTED_EDGE('',*,*,#46390,.T.);
#68215=ORIENTED_EDGE('',*,*,#46373,.F.);
#68216=ORIENTED_EDGE('',*,*,#46391,.F.);
#68217=ORIENTED_EDGE('',*,*,#46392,.F.);
#68218=ORIENTED_EDGE('',*,*,#46375,.T.);
#68219=ORIENTED_EDGE('',*,*,#46393,.T.);
#68220=ORIENTED_EDGE('',*,*,#46376,.T.);
#68221=ORIENTED_EDGE('',*,*,#46394,.F.);
#68222=ORIENTED_EDGE('',*,*,#46395,.T.);
#68223=ORIENTED_EDGE('',*,*,#46381,.F.);
#68224=ORIENTED_EDGE('',*,*,#46377,.T.);
#68225=ORIENTED_EDGE('',*,*,#46396,.F.);
#68226=ORIENTED_EDGE('',*,*,#46397,.T.);
#68227=ORIENTED_EDGE('',*,*,#46398,.T.);
#68228=ORIENTED_EDGE('',*,*,#46383,.T.);
#68229=ORIENTED_EDGE('',*,*,#46378,.F.);
#68230=ORIENTED_EDGE('',*,*,#46399,.T.);
#68231=ORIENTED_EDGE('',*,*,#46400,.F.);
#68232=ORIENTED_EDGE('',*,*,#46401,.T.);
#68233=ORIENTED_EDGE('',*,*,#46388,.F.);
#68234=ORIENTED_EDGE('',*,*,#46401,.F.);
#68235=ORIENTED_EDGE('',*,*,#46402,.F.);
#68236=ORIENTED_EDGE('',*,*,#46403,.F.);
#68237=ORIENTED_EDGE('',*,*,#46404,.F.);
#68238=ORIENTED_EDGE('',*,*,#46405,.F.);
#68239=ORIENTED_EDGE('',*,*,#46406,.T.);
#68240=ORIENTED_EDGE('',*,*,#46384,.T.);
#68241=ORIENTED_EDGE('',*,*,#46398,.F.);
#68242=ORIENTED_EDGE('',*,*,#46407,.T.);
#68243=ORIENTED_EDGE('',*,*,#46408,.T.);
#68244=ORIENTED_EDGE('',*,*,#46385,.T.);
#68245=ORIENTED_EDGE('',*,*,#46406,.F.);
#68246=ORIENTED_EDGE('',*,*,#46409,.T.);
#68247=ORIENTED_EDGE('',*,*,#46389,.T.);
#68248=ORIENTED_EDGE('',*,*,#46386,.T.);
#68249=ORIENTED_EDGE('',*,*,#46408,.F.);
#68250=ORIENTED_EDGE('',*,*,#46410,.T.);
#68251=ORIENTED_EDGE('',*,*,#46390,.F.);
#68252=ORIENTED_EDGE('',*,*,#46411,.F.);
#68253=ORIENTED_EDGE('',*,*,#46412,.F.);
#68254=ORIENTED_EDGE('',*,*,#46391,.T.);
#68255=ORIENTED_EDGE('',*,*,#46394,.T.);
#68256=ORIENTED_EDGE('',*,*,#46392,.T.);
#68257=ORIENTED_EDGE('',*,*,#46413,.F.);
#68258=ORIENTED_EDGE('',*,*,#46414,.T.);
#68259=ORIENTED_EDGE('',*,*,#46415,.T.);
#68260=ORIENTED_EDGE('',*,*,#46396,.T.);
#68261=ORIENTED_EDGE('',*,*,#46393,.F.);
#68262=ORIENTED_EDGE('',*,*,#46416,.T.);
#68263=ORIENTED_EDGE('',*,*,#46417,.F.);
#68264=ORIENTED_EDGE('',*,*,#46418,.F.);
#68265=ORIENTED_EDGE('',*,*,#46419,.F.);
#68266=ORIENTED_EDGE('',*,*,#46420,.F.);
#68267=ORIENTED_EDGE('',*,*,#46416,.F.);
#68268=ORIENTED_EDGE('',*,*,#46395,.F.);
#68269=ORIENTED_EDGE('',*,*,#46414,.F.);
#68270=ORIENTED_EDGE('',*,*,#46421,.F.);
#68271=ORIENTED_EDGE('',*,*,#46422,.T.);
#68272=ORIENTED_EDGE('',*,*,#46399,.F.);
#68273=ORIENTED_EDGE('',*,*,#46397,.F.);
#68274=ORIENTED_EDGE('',*,*,#46423,.F.);
#68275=ORIENTED_EDGE('',*,*,#46424,.T.);
#68276=ORIENTED_EDGE('',*,*,#46404,.T.);
#68277=ORIENTED_EDGE('',*,*,#46425,.T.);
#68278=ORIENTED_EDGE('',*,*,#46426,.T.);
#68279=ORIENTED_EDGE('',*,*,#46425,.F.);
#68280=ORIENTED_EDGE('',*,*,#46405,.T.);
#68281=ORIENTED_EDGE('',*,*,#46402,.T.);
#68282=ORIENTED_EDGE('',*,*,#46427,.T.);
#68283=ORIENTED_EDGE('',*,*,#46428,.F.);
#68284=ORIENTED_EDGE('',*,*,#46427,.F.);
#68285=ORIENTED_EDGE('',*,*,#46403,.T.);
#68286=ORIENTED_EDGE('',*,*,#46400,.T.);
#68287=ORIENTED_EDGE('',*,*,#46429,.T.);
#68288=ORIENTED_EDGE('',*,*,#46430,.F.);
#68289=ORIENTED_EDGE('',*,*,#46431,.F.);
#68290=ORIENTED_EDGE('',*,*,#46429,.F.);
#68291=ORIENTED_EDGE('',*,*,#46407,.F.);
#68292=ORIENTED_EDGE('',*,*,#46424,.F.);
#68293=ORIENTED_EDGE('',*,*,#46432,.F.);
#68294=ORIENTED_EDGE('',*,*,#46433,.T.);
#68295=ORIENTED_EDGE('',*,*,#46409,.F.);
#68296=ORIENTED_EDGE('',*,*,#46433,.F.);
#68297=ORIENTED_EDGE('',*,*,#46434,.F.);
#68298=ORIENTED_EDGE('',*,*,#46435,.F.);
#68299=ORIENTED_EDGE('',*,*,#46410,.F.);
#68300=ORIENTED_EDGE('',*,*,#46435,.T.);
#68301=ORIENTED_EDGE('',*,*,#46436,.F.);
#68302=ORIENTED_EDGE('',*,*,#46411,.T.);
#68303=ORIENTED_EDGE('',*,*,#46413,.T.);
#68304=ORIENTED_EDGE('',*,*,#46412,.T.);
#68305=ORIENTED_EDGE('',*,*,#46437,.F.);
#68306=ORIENTED_EDGE('',*,*,#46421,.T.);
#68307=ORIENTED_EDGE('',*,*,#46438,.T.);
#68308=ORIENTED_EDGE('',*,*,#46423,.T.);
#68309=ORIENTED_EDGE('',*,*,#46415,.F.);
#68310=ORIENTED_EDGE('',*,*,#46420,.T.);
#68311=ORIENTED_EDGE('',*,*,#46439,.T.);
#68312=ORIENTED_EDGE('',*,*,#46417,.T.);
#68313=ORIENTED_EDGE('',*,*,#46437,.T.);
#68314=ORIENTED_EDGE('',*,*,#46436,.T.);
#68315=ORIENTED_EDGE('',*,*,#46440,.F.);
#68316=ORIENTED_EDGE('',*,*,#46418,.T.);
#68317=ORIENTED_EDGE('',*,*,#46439,.F.);
#68318=ORIENTED_EDGE('',*,*,#46434,.T.);
#68319=ORIENTED_EDGE('',*,*,#46440,.T.);
#68320=ORIENTED_EDGE('',*,*,#46432,.T.);
#68321=ORIENTED_EDGE('',*,*,#46438,.F.);
#68322=ORIENTED_EDGE('',*,*,#46419,.T.);
#68323=ORIENTED_EDGE('',*,*,#46426,.F.);
#68324=ORIENTED_EDGE('',*,*,#46428,.T.);
#68325=ORIENTED_EDGE('',*,*,#46431,.T.);
#68326=ORIENTED_EDGE('',*,*,#46441,.T.);
#68327=ORIENTED_EDGE('',*,*,#46442,.T.);
#68328=ORIENTED_EDGE('',*,*,#46443,.T.);
#68329=ORIENTED_EDGE('',*,*,#46444,.T.);
#68330=ORIENTED_EDGE('',*,*,#46445,.T.);
#68331=ORIENTED_EDGE('',*,*,#46446,.T.);
#68332=ORIENTED_EDGE('',*,*,#46441,.F.);
#68333=ORIENTED_EDGE('',*,*,#46430,.T.);
#68334=ORIENTED_EDGE('',*,*,#46447,.T.);
#68335=ORIENTED_EDGE('',*,*,#46443,.F.);
#68336=ORIENTED_EDGE('',*,*,#46360,.F.);
#68337=ORIENTED_EDGE('',*,*,#46448,.F.);
#68338=ORIENTED_EDGE('',*,*,#46449,.F.);
#68339=ORIENTED_EDGE('',*,*,#46450,.F.);
#68340=ORIENTED_EDGE('',*,*,#46451,.F.);
#68341=ORIENTED_EDGE('',*,*,#46452,.F.);
#68342=ORIENTED_EDGE('',*,*,#46453,.F.);
#68343=ORIENTED_EDGE('',*,*,#46454,.F.);
#68344=ORIENTED_EDGE('',*,*,#46455,.F.);
#68345=ORIENTED_EDGE('',*,*,#46456,.F.);
#68346=ORIENTED_EDGE('',*,*,#46457,.F.);
#68347=ORIENTED_EDGE('',*,*,#46458,.F.);
#68348=ORIENTED_EDGE('',*,*,#46444,.F.);
#68349=ORIENTED_EDGE('',*,*,#46447,.F.);
#68350=ORIENTED_EDGE('',*,*,#46459,.F.);
#68351=ORIENTED_EDGE('',*,*,#46460,.F.);
#68352=ORIENTED_EDGE('',*,*,#46461,.F.);
#68353=ORIENTED_EDGE('',*,*,#46462,.F.);
#68354=ORIENTED_EDGE('',*,*,#46463,.F.);
#68355=ORIENTED_EDGE('',*,*,#46456,.T.);
#68356=ORIENTED_EDGE('',*,*,#46464,.F.);
#68357=ORIENTED_EDGE('',*,*,#46465,.T.);
#68358=ORIENTED_EDGE('',*,*,#46466,.F.);
#68359=ORIENTED_EDGE('',*,*,#46460,.T.);
#68360=ORIENTED_EDGE('',*,*,#46459,.T.);
#68361=ORIENTED_EDGE('',*,*,#46442,.F.);
#68362=ORIENTED_EDGE('',*,*,#46446,.F.);
#68363=ORIENTED_EDGE('',*,*,#46467,.F.);
#68364=ORIENTED_EDGE('',*,*,#46457,.T.);
#68365=ORIENTED_EDGE('',*,*,#46468,.T.);
#68366=ORIENTED_EDGE('',*,*,#46464,.T.);
#68367=ORIENTED_EDGE('',*,*,#46455,.T.);
#68368=ORIENTED_EDGE('',*,*,#46454,.T.);
#68369=ORIENTED_EDGE('',*,*,#46453,.T.);
#68370=ORIENTED_EDGE('',*,*,#46452,.T.);
#68371=ORIENTED_EDGE('',*,*,#46451,.T.);
#68372=ORIENTED_EDGE('',*,*,#46450,.T.);
#68373=ORIENTED_EDGE('',*,*,#46449,.T.);
#68374=ORIENTED_EDGE('',*,*,#46448,.T.);
#68375=ORIENTED_EDGE('',*,*,#46359,.F.);
#68376=ORIENTED_EDGE('',*,*,#46469,.F.);
#68377=ORIENTED_EDGE('',*,*,#46458,.T.);
#68378=ORIENTED_EDGE('',*,*,#46467,.T.);
#68379=ORIENTED_EDGE('',*,*,#46445,.F.);
#68380=ORIENTED_EDGE('',*,*,#46463,.T.);
#68381=ORIENTED_EDGE('',*,*,#46462,.T.);
#68382=ORIENTED_EDGE('',*,*,#46461,.T.);
#68383=ORIENTED_EDGE('',*,*,#46466,.T.);
#68384=ORIENTED_EDGE('',*,*,#46465,.F.);
#68385=ORIENTED_EDGE('',*,*,#46468,.F.);
#68386=ORIENTED_EDGE('',*,*,#46470,.F.);
#68387=ORIENTED_EDGE('',*,*,#46471,.F.);
#68388=ORIENTED_EDGE('',*,*,#46363,.F.);
#68389=ORIENTED_EDGE('',*,*,#46472,.F.);
#68390=ORIENTED_EDGE('',*,*,#46473,.F.);
#68391=ORIENTED_EDGE('',*,*,#46357,.F.);
#68392=ORIENTED_EDGE('',*,*,#46473,.T.);
#68393=ORIENTED_EDGE('',*,*,#46474,.T.);
#68394=ORIENTED_EDGE('',*,*,#46469,.T.);
#68395=ORIENTED_EDGE('',*,*,#46358,.F.);
#68396=ORIENTED_EDGE('',*,*,#46470,.T.);
#68397=ORIENTED_EDGE('',*,*,#46474,.F.);
#68398=ORIENTED_EDGE('',*,*,#46472,.T.);
#68399=ORIENTED_EDGE('',*,*,#46362,.F.);
#68400=ORIENTED_EDGE('',*,*,#46361,.T.);
#68401=ORIENTED_EDGE('',*,*,#46370,.T.);
#68402=ORIENTED_EDGE('',*,*,#46374,.T.);
#68403=ORIENTED_EDGE('',*,*,#46380,.T.);
#68404=ORIENTED_EDGE('',*,*,#46382,.T.);
#68405=ORIENTED_EDGE('',*,*,#46367,.F.);
#68406=ORIENTED_EDGE('',*,*,#46368,.F.);
#68407=ORIENTED_EDGE('',*,*,#46475,.T.);
#68408=ORIENTED_EDGE('',*,*,#46422,.F.);
#68409=ORIENTED_EDGE('',*,*,#46475,.F.);
#68410=ORIENTED_EDGE('',*,*,#46476,.T.);
#68411=ORIENTED_EDGE('',*,*,#46477,.T.);
#68412=ORIENTED_EDGE('',*,*,#46365,.F.);
#68413=ORIENTED_EDGE('',*,*,#46477,.F.);
#68414=ORIENTED_EDGE('',*,*,#46471,.T.);
#68415=ORIENTED_EDGE('',*,*,#46356,.T.);
#68416=ORIENTED_EDGE('',*,*,#46478,.T.);
#68417=ORIENTED_EDGE('',*,*,#46479,.F.);
#68418=ORIENTED_EDGE('',*,*,#46478,.F.);
#68419=ORIENTED_EDGE('',*,*,#46364,.T.);
#68420=ORIENTED_EDGE('',*,*,#46479,.T.);
#68421=ORIENTED_EDGE('',*,*,#46476,.F.);
#68422=ORIENTED_EDGE('',*,*,#46480,.F.);
#68423=ORIENTED_EDGE('',*,*,#46481,.T.);
#68424=ORIENTED_EDGE('',*,*,#46482,.T.);
#68425=ORIENTED_EDGE('',*,*,#46481,.F.);
#68426=ORIENTED_EDGE('',*,*,#46483,.F.);
#68427=ORIENTED_EDGE('',*,*,#46484,.T.);
#68428=ORIENTED_EDGE('',*,*,#46485,.T.);
#68429=ORIENTED_EDGE('',*,*,#46484,.F.);
#68430=ORIENTED_EDGE('',*,*,#46483,.T.);
#68431=ORIENTED_EDGE('',*,*,#46480,.T.);
#68432=ORIENTED_EDGE('',*,*,#46485,.F.);
#68433=ORIENTED_EDGE('',*,*,#46482,.F.);
#68434=ORIENTED_EDGE('',*,*,#46486,.F.);
#68435=ORIENTED_EDGE('',*,*,#46487,.F.);
#68436=ORIENTED_EDGE('',*,*,#46488,.T.);
#68437=ORIENTED_EDGE('',*,*,#46489,.F.);
#68438=ORIENTED_EDGE('',*,*,#46490,.T.);
#68439=ORIENTED_EDGE('',*,*,#46491,.F.);
#68440=ORIENTED_EDGE('',*,*,#46492,.F.);
#68441=ORIENTED_EDGE('',*,*,#46493,.T.);
#68442=ORIENTED_EDGE('',*,*,#46494,.F.);
#68443=ORIENTED_EDGE('',*,*,#46495,.F.);
#68444=ORIENTED_EDGE('',*,*,#46496,.T.);
#68445=ORIENTED_EDGE('',*,*,#46497,.T.);
#68446=ORIENTED_EDGE('',*,*,#46498,.T.);
#68447=ORIENTED_EDGE('',*,*,#46499,.T.);
#68448=ORIENTED_EDGE('',*,*,#46500,.F.);
#68449=ORIENTED_EDGE('',*,*,#46499,.F.);
#68450=ORIENTED_EDGE('',*,*,#46501,.T.);
#68451=ORIENTED_EDGE('',*,*,#46502,.T.);
#68452=ORIENTED_EDGE('',*,*,#46503,.T.);
#68453=ORIENTED_EDGE('',*,*,#46504,.F.);
#68454=ORIENTED_EDGE('',*,*,#46505,.F.);
#68455=ORIENTED_EDGE('',*,*,#46506,.T.);
#68456=ORIENTED_EDGE('',*,*,#46507,.F.);
#68457=ORIENTED_EDGE('',*,*,#46508,.F.);
#68458=ORIENTED_EDGE('',*,*,#46509,.F.);
#68459=ORIENTED_EDGE('',*,*,#46510,.F.);
#68460=ORIENTED_EDGE('',*,*,#46511,.T.);
#68461=ORIENTED_EDGE('',*,*,#46512,.T.);
#68462=ORIENTED_EDGE('',*,*,#46513,.T.);
#68463=ORIENTED_EDGE('',*,*,#46514,.F.);
#68464=ORIENTED_EDGE('',*,*,#46515,.F.);
#68465=ORIENTED_EDGE('',*,*,#46516,.F.);
#68466=ORIENTED_EDGE('',*,*,#46517,.F.);
#68467=ORIENTED_EDGE('',*,*,#46518,.T.);
#68468=ORIENTED_EDGE('',*,*,#46519,.F.);
#68469=ORIENTED_EDGE('',*,*,#46520,.T.);
#68470=ORIENTED_EDGE('',*,*,#46521,.F.);
#68471=ORIENTED_EDGE('',*,*,#46520,.F.);
#68472=ORIENTED_EDGE('',*,*,#46522,.F.);
#68473=ORIENTED_EDGE('',*,*,#46523,.F.);
#68474=ORIENTED_EDGE('',*,*,#46524,.F.);
#68475=ORIENTED_EDGE('',*,*,#46525,.F.);
#68476=ORIENTED_EDGE('',*,*,#46526,.F.);
#68477=ORIENTED_EDGE('',*,*,#46527,.F.);
#68478=ORIENTED_EDGE('',*,*,#46528,.F.);
#68479=ORIENTED_EDGE('',*,*,#46529,.T.);
#68480=ORIENTED_EDGE('',*,*,#46530,.T.);
#68481=ORIENTED_EDGE('',*,*,#46531,.T.);
#68482=ORIENTED_EDGE('',*,*,#46532,.F.);
#68483=ORIENTED_EDGE('',*,*,#46533,.F.);
#68484=ORIENTED_EDGE('',*,*,#46534,.F.);
#68485=ORIENTED_EDGE('',*,*,#46535,.F.);
#68486=ORIENTED_EDGE('',*,*,#46536,.F.);
#68487=ORIENTED_EDGE('',*,*,#46537,.T.);
#68488=ORIENTED_EDGE('',*,*,#46538,.T.);
#68489=ORIENTED_EDGE('',*,*,#46539,.F.);
#68490=ORIENTED_EDGE('',*,*,#46540,.F.);
#68491=ORIENTED_EDGE('',*,*,#46541,.F.);
#68492=ORIENTED_EDGE('',*,*,#46497,.F.);
#68493=ORIENTED_EDGE('',*,*,#46542,.F.);
#68494=ORIENTED_EDGE('',*,*,#46543,.F.);
#68495=ORIENTED_EDGE('',*,*,#46544,.F.);
#68496=ORIENTED_EDGE('',*,*,#46545,.T.);
#68497=ORIENTED_EDGE('',*,*,#46546,.F.);
#68498=ORIENTED_EDGE('',*,*,#46547,.F.);
#68499=ORIENTED_EDGE('',*,*,#46548,.F.);
#68500=ORIENTED_EDGE('',*,*,#46549,.T.);
#68501=ORIENTED_EDGE('',*,*,#46550,.F.);
#68502=ORIENTED_EDGE('',*,*,#46551,.T.);
#68503=ORIENTED_EDGE('',*,*,#46552,.F.);
#68504=ORIENTED_EDGE('',*,*,#46553,.F.);
#68505=ORIENTED_EDGE('',*,*,#46554,.F.);
#68506=ORIENTED_EDGE('',*,*,#46502,.F.);
#68507=ORIENTED_EDGE('',*,*,#46555,.T.);
#68508=ORIENTED_EDGE('',*,*,#46556,.F.);
#68509=ORIENTED_EDGE('',*,*,#46557,.T.);
#68510=ORIENTED_EDGE('',*,*,#46558,.T.);
#68511=ORIENTED_EDGE('',*,*,#46559,.F.);
#68512=ORIENTED_EDGE('',*,*,#46523,.T.);
#68513=ORIENTED_EDGE('',*,*,#46560,.F.);
#68514=ORIENTED_EDGE('',*,*,#46500,.T.);
#68515=ORIENTED_EDGE('',*,*,#46561,.T.);
#68516=ORIENTED_EDGE('',*,*,#46562,.T.);
#68517=ORIENTED_EDGE('',*,*,#46563,.T.);
#68518=ORIENTED_EDGE('',*,*,#46504,.T.);
#68519=ORIENTED_EDGE('',*,*,#46564,.T.);
#68520=ORIENTED_EDGE('',*,*,#46565,.T.);
#68521=ORIENTED_EDGE('',*,*,#46560,.T.);
#68522=ORIENTED_EDGE('',*,*,#46522,.T.);
#68523=ORIENTED_EDGE('',*,*,#46519,.T.);
#68524=ORIENTED_EDGE('',*,*,#46566,.T.);
#68525=ORIENTED_EDGE('',*,*,#46567,.F.);
#68526=ORIENTED_EDGE('',*,*,#46568,.T.);
#68527=ORIENTED_EDGE('',*,*,#46569,.T.);
#68528=ORIENTED_EDGE('',*,*,#46505,.T.);
#68529=ORIENTED_EDGE('',*,*,#46563,.F.);
#68530=ORIENTED_EDGE('',*,*,#46537,.F.);
#68531=ORIENTED_EDGE('',*,*,#46570,.T.);
#68532=ORIENTED_EDGE('',*,*,#46561,.F.);
#68533=ORIENTED_EDGE('',*,*,#46518,.F.);
#68534=ORIENTED_EDGE('',*,*,#46571,.F.);
#68535=ORIENTED_EDGE('',*,*,#46572,.T.);
#68536=ORIENTED_EDGE('',*,*,#46570,.F.);
#68537=ORIENTED_EDGE('',*,*,#46545,.F.);
#68538=ORIENTED_EDGE('',*,*,#46566,.F.);
#68539=ORIENTED_EDGE('',*,*,#46562,.F.);
#68540=ORIENTED_EDGE('',*,*,#46536,.T.);
#68541=ORIENTED_EDGE('',*,*,#46573,.T.);
#68542=ORIENTED_EDGE('',*,*,#46574,.T.);
#68543=ORIENTED_EDGE('',*,*,#46550,.T.);
#68544=ORIENTED_EDGE('',*,*,#46575,.T.);
#68545=ORIENTED_EDGE('',*,*,#46564,.F.);
#68546=ORIENTED_EDGE('',*,*,#46555,.F.);
#68547=ORIENTED_EDGE('',*,*,#46565,.F.);
#68548=ORIENTED_EDGE('',*,*,#46575,.F.);
#68549=ORIENTED_EDGE('',*,*,#46549,.F.);
#68550=ORIENTED_EDGE('',*,*,#46498,.F.);
#68551=ORIENTED_EDGE('',*,*,#46576,.F.);
#68552=ORIENTED_EDGE('',*,*,#46577,.T.);
#68553=ORIENTED_EDGE('',*,*,#46503,.F.);
#68554=ORIENTED_EDGE('',*,*,#46578,.F.);
#68555=ORIENTED_EDGE('',*,*,#46579,.T.);
#68556=ORIENTED_EDGE('',*,*,#46496,.F.);
#68557=ORIENTED_EDGE('',*,*,#46580,.T.);
#68558=ORIENTED_EDGE('',*,*,#46581,.F.);
#68559=ORIENTED_EDGE('',*,*,#46501,.F.);
#68560=ORIENTED_EDGE('',*,*,#46582,.T.);
#68561=ORIENTED_EDGE('',*,*,#46583,.F.);
#68562=ORIENTED_EDGE('',*,*,#46584,.T.);
#68563=ORIENTED_EDGE('',*,*,#46578,.T.);
#68564=ORIENTED_EDGE('',*,*,#46554,.T.);
#68565=ORIENTED_EDGE('',*,*,#46585,.T.);
#68566=ORIENTED_EDGE('',*,*,#46586,.T.);
#68567=ORIENTED_EDGE('',*,*,#46585,.F.);
#68568=ORIENTED_EDGE('',*,*,#46553,.T.);
#68569=ORIENTED_EDGE('',*,*,#46587,.F.);
#68570=ORIENTED_EDGE('',*,*,#46588,.F.);
#68571=ORIENTED_EDGE('',*,*,#46589,.F.);
#68572=ORIENTED_EDGE('',*,*,#46590,.T.);
#68573=ORIENTED_EDGE('',*,*,#46586,.F.);
#68574=ORIENTED_EDGE('',*,*,#46591,.T.);
#68575=ORIENTED_EDGE('',*,*,#46576,.T.);
#68576=ORIENTED_EDGE('',*,*,#46541,.T.);
#68577=ORIENTED_EDGE('',*,*,#46592,.T.);
#68578=ORIENTED_EDGE('',*,*,#46593,.T.);
#68579=ORIENTED_EDGE('',*,*,#46592,.F.);
#68580=ORIENTED_EDGE('',*,*,#46540,.T.);
#68581=ORIENTED_EDGE('',*,*,#46594,.F.);
#68582=ORIENTED_EDGE('',*,*,#46595,.F.);
#68583=ORIENTED_EDGE('',*,*,#46596,.F.);
#68584=ORIENTED_EDGE('',*,*,#46597,.T.);
#68585=ORIENTED_EDGE('',*,*,#46593,.F.);
#68586=ORIENTED_EDGE('',*,*,#46598,.F.);
#68587=ORIENTED_EDGE('',*,*,#46582,.F.);
#68588=ORIENTED_EDGE('',*,*,#46577,.F.);
#68589=ORIENTED_EDGE('',*,*,#46591,.F.);
#68590=ORIENTED_EDGE('',*,*,#46599,.F.);
#68591=ORIENTED_EDGE('',*,*,#46539,.T.);
#68592=ORIENTED_EDGE('',*,*,#46600,.T.);
#68593=ORIENTED_EDGE('',*,*,#46601,.T.);
#68594=ORIENTED_EDGE('',*,*,#46602,.T.);
#68595=ORIENTED_EDGE('',*,*,#46603,.T.);
#68596=ORIENTED_EDGE('',*,*,#46604,.T.);
#68597=ORIENTED_EDGE('',*,*,#46605,.T.);
#68598=ORIENTED_EDGE('',*,*,#46606,.T.);
#68599=ORIENTED_EDGE('',*,*,#46607,.T.);
#68600=ORIENTED_EDGE('',*,*,#46608,.T.);
#68601=ORIENTED_EDGE('',*,*,#46609,.T.);
#68602=ORIENTED_EDGE('',*,*,#46610,.T.);
#68603=ORIENTED_EDGE('',*,*,#46611,.T.);
#68604=ORIENTED_EDGE('',*,*,#46612,.T.);
#68605=ORIENTED_EDGE('',*,*,#46567,.T.);
#68606=ORIENTED_EDGE('',*,*,#46544,.T.);
#68607=ORIENTED_EDGE('',*,*,#46613,.T.);
#68608=ORIENTED_EDGE('',*,*,#46489,.T.);
#68609=ORIENTED_EDGE('',*,*,#46594,.T.);
#68610=ORIENTED_EDGE('',*,*,#46614,.F.);
#68611=ORIENTED_EDGE('',*,*,#46615,.T.);
#68612=ORIENTED_EDGE('',*,*,#46571,.T.);
#68613=ORIENTED_EDGE('',*,*,#46517,.T.);
#68614=ORIENTED_EDGE('',*,*,#46559,.T.);
#68615=ORIENTED_EDGE('',*,*,#46616,.T.);
#68616=ORIENTED_EDGE('',*,*,#46524,.T.);
#68617=ORIENTED_EDGE('',*,*,#46617,.T.);
#68618=ORIENTED_EDGE('',*,*,#46618,.T.);
#68619=ORIENTED_EDGE('',*,*,#46619,.T.);
#68620=ORIENTED_EDGE('',*,*,#46620,.F.);
#68621=ORIENTED_EDGE('',*,*,#46525,.T.);
#68622=ORIENTED_EDGE('',*,*,#46620,.T.);
#68623=ORIENTED_EDGE('',*,*,#46621,.T.);
#68624=ORIENTED_EDGE('',*,*,#46622,.T.);
#68625=ORIENTED_EDGE('',*,*,#46526,.T.);
#68626=ORIENTED_EDGE('',*,*,#46622,.F.);
#68627=ORIENTED_EDGE('',*,*,#46623,.T.);
#68628=ORIENTED_EDGE('',*,*,#46624,.T.);
#68629=ORIENTED_EDGE('',*,*,#46625,.T.);
#68630=ORIENTED_EDGE('',*,*,#46527,.T.);
#68631=ORIENTED_EDGE('',*,*,#46626,.T.);
#68632=ORIENTED_EDGE('',*,*,#46627,.T.);
#68633=ORIENTED_EDGE('',*,*,#46528,.T.);
#68634=ORIENTED_EDGE('',*,*,#46628,.F.);
#68635=ORIENTED_EDGE('',*,*,#46629,.T.);
#68636=ORIENTED_EDGE('',*,*,#46530,.F.);
#68637=ORIENTED_EDGE('',*,*,#46630,.T.);
#68638=ORIENTED_EDGE('',*,*,#46631,.T.);
#68639=ORIENTED_EDGE('',*,*,#46632,.T.);
#68640=ORIENTED_EDGE('',*,*,#46633,.T.);
#68641=ORIENTED_EDGE('',*,*,#46634,.T.);
#68642=ORIENTED_EDGE('',*,*,#46532,.T.);
#68643=ORIENTED_EDGE('',*,*,#46635,.T.);
#68644=ORIENTED_EDGE('',*,*,#46636,.T.);
#68645=ORIENTED_EDGE('',*,*,#46637,.T.);
#68646=ORIENTED_EDGE('',*,*,#46638,.T.);
#68647=ORIENTED_EDGE('',*,*,#46639,.T.);
#68648=ORIENTED_EDGE('',*,*,#46533,.T.);
#68649=ORIENTED_EDGE('',*,*,#46639,.F.);
#68650=ORIENTED_EDGE('',*,*,#46640,.T.);
#68651=ORIENTED_EDGE('',*,*,#46641,.T.);
#68652=ORIENTED_EDGE('',*,*,#46534,.T.);
#68653=ORIENTED_EDGE('',*,*,#46641,.F.);
#68654=ORIENTED_EDGE('',*,*,#46642,.T.);
#68655=ORIENTED_EDGE('',*,*,#46573,.F.);
#68656=ORIENTED_EDGE('',*,*,#46535,.T.);
#68657=ORIENTED_EDGE('',*,*,#46569,.F.);
#68658=ORIENTED_EDGE('',*,*,#46643,.T.);
#68659=ORIENTED_EDGE('',*,*,#46644,.T.);
#68660=ORIENTED_EDGE('',*,*,#46506,.F.);
#68661=ORIENTED_EDGE('',*,*,#46645,.T.);
#68662=ORIENTED_EDGE('',*,*,#46646,.T.);
#68663=ORIENTED_EDGE('',*,*,#46647,.T.);
#68664=ORIENTED_EDGE('',*,*,#46507,.T.);
#68665=ORIENTED_EDGE('',*,*,#46644,.F.);
#68666=ORIENTED_EDGE('',*,*,#46648,.T.);
#68667=ORIENTED_EDGE('',*,*,#46508,.T.);
#68668=ORIENTED_EDGE('',*,*,#46647,.F.);
#68669=ORIENTED_EDGE('',*,*,#46649,.T.);
#68670=ORIENTED_EDGE('',*,*,#46648,.F.);
#68671=ORIENTED_EDGE('',*,*,#46650,.T.);
#68672=ORIENTED_EDGE('',*,*,#46651,.T.);
#68673=ORIENTED_EDGE('',*,*,#46652,.T.);
#68674=ORIENTED_EDGE('',*,*,#46509,.T.);
#68675=ORIENTED_EDGE('',*,*,#46653,.F.);
#68676=ORIENTED_EDGE('',*,*,#46654,.T.);
#68677=ORIENTED_EDGE('',*,*,#46655,.T.);
#68678=ORIENTED_EDGE('',*,*,#46510,.T.);
#68679=ORIENTED_EDGE('',*,*,#46652,.F.);
#68680=ORIENTED_EDGE('',*,*,#46656,.T.);
#68681=ORIENTED_EDGE('',*,*,#46657,.T.);
#68682=ORIENTED_EDGE('',*,*,#46512,.F.);
#68683=ORIENTED_EDGE('',*,*,#46658,.T.);
#68684=ORIENTED_EDGE('',*,*,#46659,.T.);
#68685=ORIENTED_EDGE('',*,*,#46660,.T.);
#68686=ORIENTED_EDGE('',*,*,#46661,.T.);
#68687=ORIENTED_EDGE('',*,*,#46662,.T.);
#68688=ORIENTED_EDGE('',*,*,#46514,.T.);
#68689=ORIENTED_EDGE('',*,*,#46663,.T.);
#68690=ORIENTED_EDGE('',*,*,#46664,.T.);
#68691=ORIENTED_EDGE('',*,*,#46665,.F.);
#68692=ORIENTED_EDGE('',*,*,#46515,.T.);
#68693=ORIENTED_EDGE('',*,*,#46665,.T.);
#68694=ORIENTED_EDGE('',*,*,#46666,.T.);
#68695=ORIENTED_EDGE('',*,*,#46614,.T.);
#68696=ORIENTED_EDGE('',*,*,#46516,.T.);
#68697=ORIENTED_EDGE('',*,*,#46667,.T.);
#68698=ORIENTED_EDGE('',*,*,#46487,.T.);
#68699=ORIENTED_EDGE('',*,*,#46486,.T.);
#68700=ORIENTED_EDGE('',*,*,#46668,.T.);
#68701=ORIENTED_EDGE('',*,*,#46669,.F.);
#68702=ORIENTED_EDGE('',*,*,#46670,.T.);
#68703=ORIENTED_EDGE('',*,*,#46492,.T.);
#68704=ORIENTED_EDGE('',*,*,#46491,.T.);
#68705=ORIENTED_EDGE('',*,*,#46671,.T.);
#68706=ORIENTED_EDGE('',*,*,#46672,.F.);
#68707=ORIENTED_EDGE('',*,*,#46521,.T.);
#68708=ORIENTED_EDGE('',*,*,#46673,.T.);
#68709=ORIENTED_EDGE('',*,*,#46674,.T.);
#68710=ORIENTED_EDGE('',*,*,#46556,.T.);
#68711=ORIENTED_EDGE('',*,*,#46548,.T.);
#68712=ORIENTED_EDGE('',*,*,#46675,.T.);
#68713=ORIENTED_EDGE('',*,*,#46494,.T.);
#68714=ORIENTED_EDGE('',*,*,#46587,.T.);
#68715=ORIENTED_EDGE('',*,*,#46552,.T.);
#68716=ORIENTED_EDGE('',*,*,#46676,.T.);
#68717=ORIENTED_EDGE('',*,*,#46677,.T.);
#68718=ORIENTED_EDGE('',*,*,#46678,.T.);
#68719=ORIENTED_EDGE('',*,*,#46679,.T.);
#68720=ORIENTED_EDGE('',*,*,#46680,.T.);
#68721=ORIENTED_EDGE('',*,*,#46681,.T.);
#68722=ORIENTED_EDGE('',*,*,#46682,.T.);
#68723=ORIENTED_EDGE('',*,*,#46683,.T.);
#68724=ORIENTED_EDGE('',*,*,#46684,.T.);
#68725=ORIENTED_EDGE('',*,*,#46685,.T.);
#68726=ORIENTED_EDGE('',*,*,#46686,.T.);
#68727=ORIENTED_EDGE('',*,*,#46595,.T.);
#68728=ORIENTED_EDGE('',*,*,#46488,.F.);
#68729=ORIENTED_EDGE('',*,*,#46667,.F.);
#68730=ORIENTED_EDGE('',*,*,#46596,.T.);
#68731=ORIENTED_EDGE('',*,*,#46542,.T.);
#68732=ORIENTED_EDGE('',*,*,#46581,.T.);
#68733=ORIENTED_EDGE('',*,*,#46687,.T.);
#68734=ORIENTED_EDGE('',*,*,#46688,.T.);
#68735=ORIENTED_EDGE('',*,*,#46689,.T.);
#68736=ORIENTED_EDGE('',*,*,#46687,.F.);
#68737=ORIENTED_EDGE('',*,*,#46580,.F.);
#68738=ORIENTED_EDGE('',*,*,#46579,.F.);
#68739=ORIENTED_EDGE('',*,*,#46584,.F.);
#68740=ORIENTED_EDGE('',*,*,#46690,.F.);
#68741=ORIENTED_EDGE('',*,*,#46691,.F.);
#68742=ORIENTED_EDGE('',*,*,#46688,.F.);
#68743=ORIENTED_EDGE('',*,*,#46692,.T.);
#68744=ORIENTED_EDGE('',*,*,#46689,.F.);
#68745=ORIENTED_EDGE('',*,*,#46693,.F.);
#68746=ORIENTED_EDGE('',*,*,#46613,.F.);
#68747=ORIENTED_EDGE('',*,*,#46543,.T.);
#68748=ORIENTED_EDGE('',*,*,#46662,.F.);
#68749=ORIENTED_EDGE('',*,*,#46694,.T.);
#68750=ORIENTED_EDGE('',*,*,#46663,.F.);
#68751=ORIENTED_EDGE('',*,*,#46651,.F.);
#68752=ORIENTED_EDGE('',*,*,#46695,.T.);
#68753=ORIENTED_EDGE('',*,*,#46653,.T.);
#68754=ORIENTED_EDGE('',*,*,#46668,.F.);
#68755=ORIENTED_EDGE('',*,*,#46490,.F.);
#68756=ORIENTED_EDGE('',*,*,#46693,.T.);
#68757=ORIENTED_EDGE('',*,*,#46691,.T.);
#68758=ORIENTED_EDGE('',*,*,#46588,.T.);
#68759=ORIENTED_EDGE('',*,*,#46493,.F.);
#68760=ORIENTED_EDGE('',*,*,#46670,.F.);
#68761=ORIENTED_EDGE('',*,*,#46589,.T.);
#68762=ORIENTED_EDGE('',*,*,#46624,.F.);
#68763=ORIENTED_EDGE('',*,*,#46696,.T.);
#68764=ORIENTED_EDGE('',*,*,#46628,.T.);
#68765=ORIENTED_EDGE('',*,*,#46625,.F.);
#68766=ORIENTED_EDGE('',*,*,#46558,.F.);
#68767=ORIENTED_EDGE('',*,*,#46697,.T.);
#68768=ORIENTED_EDGE('',*,*,#46617,.F.);
#68769=ORIENTED_EDGE('',*,*,#46616,.F.);
#68770=ORIENTED_EDGE('',*,*,#46698,.F.);
#68771=ORIENTED_EDGE('',*,*,#46699,.F.);
#68772=ORIENTED_EDGE('',*,*,#46675,.F.);
#68773=ORIENTED_EDGE('',*,*,#46547,.T.);
#68774=ORIENTED_EDGE('',*,*,#46634,.F.);
#68775=ORIENTED_EDGE('',*,*,#46700,.T.);
#68776=ORIENTED_EDGE('',*,*,#46637,.F.);
#68777=ORIENTED_EDGE('',*,*,#46546,.T.);
#68778=ORIENTED_EDGE('',*,*,#46583,.T.);
#68779=ORIENTED_EDGE('',*,*,#46598,.T.);
#68780=ORIENTED_EDGE('',*,*,#46701,.T.);
#68781=ORIENTED_EDGE('',*,*,#46698,.T.);
#68782=ORIENTED_EDGE('',*,*,#46671,.F.);
#68783=ORIENTED_EDGE('',*,*,#46495,.T.);
#68784=ORIENTED_EDGE('',*,*,#46699,.T.);
#68785=ORIENTED_EDGE('',*,*,#46702,.T.);
#68786=ORIENTED_EDGE('',*,*,#46702,.F.);
#68787=ORIENTED_EDGE('',*,*,#46701,.F.);
#68788=ORIENTED_EDGE('',*,*,#46703,.T.);
#68789=ORIENTED_EDGE('',*,*,#46692,.F.);
#68790=ORIENTED_EDGE('',*,*,#46690,.T.);
#68791=ORIENTED_EDGE('',*,*,#46590,.F.);
#68792=ORIENTED_EDGE('',*,*,#46669,.T.);
#68793=ORIENTED_EDGE('',*,*,#46703,.F.);
#68794=ORIENTED_EDGE('',*,*,#46599,.T.);
#68795=ORIENTED_EDGE('',*,*,#46597,.F.);
#68796=ORIENTED_EDGE('',*,*,#46672,.T.);
#68797=ORIENTED_EDGE('',*,*,#46551,.F.);
#68798=ORIENTED_EDGE('',*,*,#46574,.F.);
#68799=ORIENTED_EDGE('',*,*,#46704,.F.);
#68800=ORIENTED_EDGE('',*,*,#46676,.F.);
#68801=ORIENTED_EDGE('',*,*,#46704,.T.);
#68802=ORIENTED_EDGE('',*,*,#46642,.F.);
#68803=ORIENTED_EDGE('',*,*,#46705,.F.);
#68804=ORIENTED_EDGE('',*,*,#46677,.F.);
#68805=ORIENTED_EDGE('',*,*,#46705,.T.);
#68806=ORIENTED_EDGE('',*,*,#46640,.F.);
#68807=ORIENTED_EDGE('',*,*,#46706,.F.);
#68808=ORIENTED_EDGE('',*,*,#46678,.F.);
#68809=ORIENTED_EDGE('',*,*,#46706,.T.);
#68810=ORIENTED_EDGE('',*,*,#46638,.F.);
#68811=ORIENTED_EDGE('',*,*,#46707,.F.);
#68812=ORIENTED_EDGE('',*,*,#46679,.F.);
#68813=ORIENTED_EDGE('',*,*,#46700,.F.);
#68814=ORIENTED_EDGE('',*,*,#46633,.F.);
#68815=ORIENTED_EDGE('',*,*,#46708,.F.);
#68816=ORIENTED_EDGE('',*,*,#46680,.F.);
#68817=ORIENTED_EDGE('',*,*,#46707,.T.);
#68818=ORIENTED_EDGE('',*,*,#46531,.F.);
#68819=ORIENTED_EDGE('',*,*,#46632,.F.);
#68820=ORIENTED_EDGE('',*,*,#46709,.F.);
#68821=ORIENTED_EDGE('',*,*,#46635,.F.);
#68822=ORIENTED_EDGE('',*,*,#46636,.F.);
#68823=ORIENTED_EDGE('',*,*,#46710,.F.);
#68824=ORIENTED_EDGE('',*,*,#46681,.F.);
#68825=ORIENTED_EDGE('',*,*,#46708,.T.);
#68826=ORIENTED_EDGE('',*,*,#46710,.T.);
#68827=ORIENTED_EDGE('',*,*,#46709,.T.);
#68828=ORIENTED_EDGE('',*,*,#46711,.F.);
#68829=ORIENTED_EDGE('',*,*,#46529,.F.);
#68830=ORIENTED_EDGE('',*,*,#46627,.F.);
#68831=ORIENTED_EDGE('',*,*,#46712,.F.);
#68832=ORIENTED_EDGE('',*,*,#46630,.F.);
#68833=ORIENTED_EDGE('',*,*,#46711,.T.);
#68834=ORIENTED_EDGE('',*,*,#46631,.F.);
#68835=ORIENTED_EDGE('',*,*,#46713,.F.);
#68836=ORIENTED_EDGE('',*,*,#46682,.F.);
#68837=ORIENTED_EDGE('',*,*,#46713,.T.);
#68838=ORIENTED_EDGE('',*,*,#46712,.T.);
#68839=ORIENTED_EDGE('',*,*,#46714,.F.);
#68840=ORIENTED_EDGE('',*,*,#46715,.F.);
#68841=ORIENTED_EDGE('',*,*,#46683,.F.);
#68842=ORIENTED_EDGE('',*,*,#46714,.T.);
#68843=ORIENTED_EDGE('',*,*,#46626,.F.);
#68844=ORIENTED_EDGE('',*,*,#46629,.F.);
#68845=ORIENTED_EDGE('',*,*,#46696,.F.);
#68846=ORIENTED_EDGE('',*,*,#46716,.F.);
#68847=ORIENTED_EDGE('',*,*,#46684,.F.);
#68848=ORIENTED_EDGE('',*,*,#46715,.T.);
#68849=ORIENTED_EDGE('',*,*,#46716,.T.);
#68850=ORIENTED_EDGE('',*,*,#46623,.F.);
#68851=ORIENTED_EDGE('',*,*,#46717,.F.);
#68852=ORIENTED_EDGE('',*,*,#46685,.F.);
#68853=ORIENTED_EDGE('',*,*,#46621,.F.);
#68854=ORIENTED_EDGE('',*,*,#46619,.F.);
#68855=ORIENTED_EDGE('',*,*,#46718,.F.);
#68856=ORIENTED_EDGE('',*,*,#46686,.F.);
#68857=ORIENTED_EDGE('',*,*,#46717,.T.);
#68858=ORIENTED_EDGE('',*,*,#46718,.T.);
#68859=ORIENTED_EDGE('',*,*,#46618,.F.);
#68860=ORIENTED_EDGE('',*,*,#46719,.F.);
#68861=ORIENTED_EDGE('',*,*,#46673,.F.);
#68862=ORIENTED_EDGE('',*,*,#46719,.T.);
#68863=ORIENTED_EDGE('',*,*,#46697,.F.);
#68864=ORIENTED_EDGE('',*,*,#46557,.F.);
#68865=ORIENTED_EDGE('',*,*,#46674,.F.);
#68866=ORIENTED_EDGE('',*,*,#46568,.F.);
#68867=ORIENTED_EDGE('',*,*,#46612,.F.);
#68868=ORIENTED_EDGE('',*,*,#46720,.F.);
#68869=ORIENTED_EDGE('',*,*,#46643,.F.);
#68870=ORIENTED_EDGE('',*,*,#46720,.T.);
#68871=ORIENTED_EDGE('',*,*,#46611,.F.);
#68872=ORIENTED_EDGE('',*,*,#46721,.F.);
#68873=ORIENTED_EDGE('',*,*,#46645,.F.);
#68874=ORIENTED_EDGE('',*,*,#46721,.T.);
#68875=ORIENTED_EDGE('',*,*,#46610,.F.);
#68876=ORIENTED_EDGE('',*,*,#46722,.F.);
#68877=ORIENTED_EDGE('',*,*,#46649,.F.);
#68878=ORIENTED_EDGE('',*,*,#46646,.F.);
#68879=ORIENTED_EDGE('',*,*,#46722,.T.);
#68880=ORIENTED_EDGE('',*,*,#46609,.F.);
#68881=ORIENTED_EDGE('',*,*,#46723,.F.);
#68882=ORIENTED_EDGE('',*,*,#46650,.F.);
#68883=ORIENTED_EDGE('',*,*,#46723,.T.);
#68884=ORIENTED_EDGE('',*,*,#46608,.F.);
#68885=ORIENTED_EDGE('',*,*,#46724,.F.);
#68886=ORIENTED_EDGE('',*,*,#46695,.F.);
#68887=ORIENTED_EDGE('',*,*,#46725,.F.);
#68888=ORIENTED_EDGE('',*,*,#46654,.F.);
#68889=ORIENTED_EDGE('',*,*,#46724,.T.);
#68890=ORIENTED_EDGE('',*,*,#46607,.F.);
#68891=ORIENTED_EDGE('',*,*,#46726,.F.);
#68892=ORIENTED_EDGE('',*,*,#46655,.F.);
#68893=ORIENTED_EDGE('',*,*,#46725,.T.);
#68894=ORIENTED_EDGE('',*,*,#46727,.F.);
#68895=ORIENTED_EDGE('',*,*,#46658,.F.);
#68896=ORIENTED_EDGE('',*,*,#46511,.F.);
#68897=ORIENTED_EDGE('',*,*,#46726,.T.);
#68898=ORIENTED_EDGE('',*,*,#46606,.F.);
#68899=ORIENTED_EDGE('',*,*,#46728,.F.);
#68900=ORIENTED_EDGE('',*,*,#46656,.F.);
#68901=ORIENTED_EDGE('',*,*,#46727,.T.);
#68902=ORIENTED_EDGE('',*,*,#46513,.F.);
#68903=ORIENTED_EDGE('',*,*,#46657,.F.);
#68904=ORIENTED_EDGE('',*,*,#46729,.F.);
#68905=ORIENTED_EDGE('',*,*,#46659,.F.);
#68906=ORIENTED_EDGE('',*,*,#46729,.T.);
#68907=ORIENTED_EDGE('',*,*,#46728,.T.);
#68908=ORIENTED_EDGE('',*,*,#46730,.F.);
#68909=ORIENTED_EDGE('',*,*,#46730,.T.);
#68910=ORIENTED_EDGE('',*,*,#46605,.F.);
#68911=ORIENTED_EDGE('',*,*,#46731,.F.);
#68912=ORIENTED_EDGE('',*,*,#46660,.F.);
#68913=ORIENTED_EDGE('',*,*,#46731,.T.);
#68914=ORIENTED_EDGE('',*,*,#46604,.F.);
#68915=ORIENTED_EDGE('',*,*,#46732,.F.);
#68916=ORIENTED_EDGE('',*,*,#46694,.F.);
#68917=ORIENTED_EDGE('',*,*,#46661,.F.);
#68918=ORIENTED_EDGE('',*,*,#46732,.T.);
#68919=ORIENTED_EDGE('',*,*,#46603,.F.);
#68920=ORIENTED_EDGE('',*,*,#46733,.F.);
#68921=ORIENTED_EDGE('',*,*,#46664,.F.);
#68922=ORIENTED_EDGE('',*,*,#46733,.T.);
#68923=ORIENTED_EDGE('',*,*,#46602,.F.);
#68924=ORIENTED_EDGE('',*,*,#46734,.F.);
#68925=ORIENTED_EDGE('',*,*,#46666,.F.);
#68926=ORIENTED_EDGE('',*,*,#46734,.T.);
#68927=ORIENTED_EDGE('',*,*,#46601,.F.);
#68928=ORIENTED_EDGE('',*,*,#46735,.F.);
#68929=ORIENTED_EDGE('',*,*,#46615,.F.);
#68930=ORIENTED_EDGE('',*,*,#46538,.F.);
#68931=ORIENTED_EDGE('',*,*,#46572,.F.);
#68932=ORIENTED_EDGE('',*,*,#46735,.T.);
#68933=ORIENTED_EDGE('',*,*,#46600,.F.);
#68934=CYLINDRICAL_SURFACE('',#74108,29.3497);
#68935=CYLINDRICAL_SURFACE('',#74111,6.35);
#68936=CYLINDRICAL_SURFACE('',#74129,4.4704);
#68937=CYLINDRICAL_SURFACE('',#74135,4.4704);
#68938=CYLINDRICAL_SURFACE('',#74141,4.4704);
#68939=CYLINDRICAL_SURFACE('',#74142,4.4704);
#68940=CYLINDRICAL_SURFACE('',#74143,4.4704);
#68941=CYLINDRICAL_SURFACE('',#74149,4.4704);
#68942=CYLINDRICAL_SURFACE('',#74155,4.4704);
#68943=CYLINDRICAL_SURFACE('',#74156,4.4704);
#68944=CYLINDRICAL_SURFACE('',#74184,0.999999999999994);
#68945=CYLINDRICAL_SURFACE('',#74188,0.999999999999994);
#68946=CYLINDRICAL_SURFACE('',#74204,1.);
#68947=CYLINDRICAL_SURFACE('',#74209,1.);
#68948=CYLINDRICAL_SURFACE('',#74244,1.);
#68949=CYLINDRICAL_SURFACE('',#74246,1.);
#68950=CYLINDRICAL_SURFACE('',#74266,0.999999999999997);
#68951=CYLINDRICAL_SURFACE('',#74268,0.999999999999997);
#68952=CYLINDRICAL_SURFACE('',#74285,5.50000000000001);
#68953=CYLINDRICAL_SURFACE('',#74289,5.50000000000001);
#68954=CYLINDRICAL_SURFACE('',#74292,14.5);
#68955=CYLINDRICAL_SURFACE('',#74293,14.5);
#68956=CYLINDRICAL_SURFACE('',#74294,1.);
#68957=CYLINDRICAL_SURFACE('',#74299,1.);
#68958=CYLINDRICAL_SURFACE('',#74300,1.);
#68959=CYLINDRICAL_SURFACE('',#74305,1.);
#68960=CYLINDRICAL_SURFACE('',#74307,1.);
#68961=CYLINDRICAL_SURFACE('',#74309,0.999999999999997);
#68962=CYLINDRICAL_SURFACE('',#74311,1.);
#68963=CYLINDRICAL_SURFACE('',#74315,0.999999999999997);
#68964=CYLINDRICAL_SURFACE('',#74316,5.50000000000001);
#68965=CYLINDRICAL_SURFACE('',#74319,5.50000000000001);
#68966=CYLINDRICAL_SURFACE('',#74321,5.50000000000001);
#68967=CYLINDRICAL_SURFACE('',#74325,5.50000000000001);
#68968=CYLINDRICAL_SURFACE('',#74328,1.);
#68969=CYLINDRICAL_SURFACE('',#74331,1.);
#68970=CYLINDRICAL_SURFACE('',#74333,2.);
#68971=CYLINDRICAL_SURFACE('',#74336,1.);
#68972=CYLINDRICAL_SURFACE('',#74339,1.);
#68973=CYLINDRICAL_SURFACE('',#74344,1.);
#68974=CYLINDRICAL_SURFACE('',#74347,1.);
#68975=CYLINDRICAL_SURFACE('',#74350,2.);
#68976=CYLINDRICAL_SURFACE('',#74352,1.);
#68977=CYLINDRICAL_SURFACE('',#74355,1.);
#68978=CYLINDRICAL_SURFACE('',#74359,1.);
#68979=CYLINDRICAL_SURFACE('',#74360,1.);
#68980=CYLINDRICAL_SURFACE('',#74362,1.);
#68981=CYLINDRICAL_SURFACE('',#74363,1.);
#68982=CYLINDRICAL_SURFACE('',#74367,1.);
#68983=CYLINDRICAL_SURFACE('',#74375,1.);
#68984=CYLINDRICAL_SURFACE('',#74382,1.);
#68985=CYLINDRICAL_SURFACE('',#74385,1.);
#68986=CYLINDRICAL_SURFACE('',#74394,1.);
#68987=CYLINDRICAL_SURFACE('',#74397,1.);
#68988=CYLINDRICAL_SURFACE('',#74401,1.);
#68989=CYLINDRICAL_SURFACE('',#74411,1.);
#68990=CYLINDRICAL_SURFACE('',#74417,6.00000000000001);
#68991=CYLINDRICAL_SURFACE('',#74420,6.00000000000001);
#68992=CYLINDRICAL_SURFACE('',#74426,1.);
#68993=CYLINDRICAL_SURFACE('',#74428,6.);
#68994=CYLINDRICAL_SURFACE('',#74433,6.00000000000001);
#68995=CYLINDRICAL_SURFACE('',#74436,1.5);
#68996=CYLINDRICAL_SURFACE('',#74443,1.);
#68997=CYLINDRICAL_SURFACE('',#74446,6.);
#68998=CYLINDRICAL_SURFACE('',#74450,6.00000000000001);
#68999=CYLINDRICAL_SURFACE('',#74452,6.00000000000001);
#69000=CYLINDRICAL_SURFACE('',#74457,1.);
#69001=CYLINDRICAL_SURFACE('',#74460,1.);
#69002=CYLINDRICAL_SURFACE('',#74463,1.);
#69003=CYLINDRICAL_SURFACE('',#74464,1.);
#69004=CYLINDRICAL_SURFACE('',#74467,1.);
#69005=CYLINDRICAL_SURFACE('',#74470,1.);
#69006=CYLINDRICAL_SURFACE('',#74471,6.00000000000001);
#69007=CYLINDRICAL_SURFACE('',#74481,11.25);
#69008=CYLINDRICAL_SURFACE('',#74496,11.25);
#69009=CYLINDRICAL_SURFACE('',#74501,28.575);
#69010=CYLINDRICAL_SURFACE('',#74505,28.575);
#69011=CYLINDRICAL_SURFACE('',#74511,8.5);
#69012=CYLINDRICAL_SURFACE('',#74518,8.5);
#69013=CYLINDRICAL_SURFACE('',#74524,8.5);
#69014=CYLINDRICAL_SURFACE('',#74526,8.5);
#69015=CYLINDRICAL_SURFACE('',#74531,8.5);
#69016=CYLINDRICAL_SURFACE('',#74537,8.5);
#69017=CYLINDRICAL_SURFACE('',#74542,8.5);
#69018=CYLINDRICAL_SURFACE('',#74546,8.5);
#69019=CYLINDRICAL_SURFACE('',#74553,8.5);
#69020=CYLINDRICAL_SURFACE('',#74562,8.5);
#69021=CYLINDRICAL_SURFACE('',#74566,8.5);
#69022=CYLINDRICAL_SURFACE('',#74568,8.5);
#69023=CYLINDRICAL_SURFACE('',#74586,1.00000000000001);
#69024=CYLINDRICAL_SURFACE('',#74589,1.);
#69025=CYLINDRICAL_SURFACE('',#74592,1.);
#69026=CYLINDRICAL_SURFACE('',#74597,1.);
#69027=CYLINDRICAL_SURFACE('',#74602,1.);
#69028=CYLINDRICAL_SURFACE('',#74606,1.00000000000001);
#69029=CYLINDRICAL_SURFACE('',#74608,1.);
#69030=CYLINDRICAL_SURFACE('',#74612,1.);
#69031=CYLINDRICAL_SURFACE('',#74616,2.);
#69032=CYLINDRICAL_SURFACE('',#74619,2.);
#69033=CYLINDRICAL_SURFACE('',#74622,2.);
#69034=CYLINDRICAL_SURFACE('',#74625,2.);
#69035=CYLINDRICAL_SURFACE('',#74660,1.);
#69036=CYLINDRICAL_SURFACE('',#74668,0.999999999999999);
#69037=CYLINDRICAL_SURFACE('',#74669,5.00000000000001);
#69038=CYLINDRICAL_SURFACE('',#74672,2.);
#69039=CYLINDRICAL_SURFACE('',#74673,2.);
#69040=CYLINDRICAL_SURFACE('',#74678,2.);
#69041=CYLINDRICAL_SURFACE('',#74682,2.);
#69042=CYLINDRICAL_SURFACE('',#74686,2.);
#69043=CYLINDRICAL_SURFACE('',#74691,2.);
#69044=CYLINDRICAL_SURFACE('',#74693,0.999999999999999);
#69045=CYLINDRICAL_SURFACE('',#74704,1.);
#69046=CYLINDRICAL_SURFACE('',#74706,5.00000000000001);
#69047=CYLINDRICAL_SURFACE('',#74708,3.);
#69048=CYLINDRICAL_SURFACE('',#74714,3.);
#69049=CYLINDRICAL_SURFACE('',#74725,10.);
#69050=CYLINDRICAL_SURFACE('',#74736,15.);
#69051=CYLINDRICAL_SURFACE('',#74737,10.);
#69052=CYLINDRICAL_SURFACE('',#74739,3.);
#69053=CYLINDRICAL_SURFACE('',#74742,5.5);
#69054=CYLINDRICAL_SURFACE('',#74744,5.5);
#69055=CYLINDRICAL_SURFACE('',#74749,3.);
#69056=CYLINDRICAL_SURFACE('',#74752,3.);
#69057=CYLINDRICAL_SURFACE('',#74758,5.5);
#69058=CYLINDRICAL_SURFACE('',#74760,5.5);
#69059=CYLINDRICAL_SURFACE('',#74762,3.);
#69060=CYLINDRICAL_SURFACE('',#74776,15.);
#69061=CYLINDRICAL_SURFACE('',#74779,0.999999999999998);
#69062=CYLINDRICAL_SURFACE('',#74783,0.999999999999999);
#69063=CYLINDRICAL_SURFACE('',#74784,5.);
#69064=CYLINDRICAL_SURFACE('',#74785,5.);
#69065=CYLINDRICAL_SURFACE('',#74786,0.999999999999999);
#69066=CYLINDRICAL_SURFACE('',#74790,0.999999999999998);
#69067=CYLINDRICAL_SURFACE('',#74791,1.);
#69068=CYLINDRICAL_SURFACE('',#74794,1.5);
#69069=CYLINDRICAL_SURFACE('',#74796,1.);
#69070=CYLINDRICAL_SURFACE('',#74808,1.);
#69071=CYLINDRICAL_SURFACE('',#74818,2.);
#69072=CYLINDRICAL_SURFACE('',#74822,2.);
#69073=CYLINDRICAL_SURFACE('',#74823,1.);
#69074=CYLINDRICAL_SURFACE('',#74844,0.999993009910338);
#69075=CYLINDRICAL_SURFACE('',#74849,3.);
#69076=CYLINDRICAL_SURFACE('',#74853,2.);
#69077=CYLINDRICAL_SURFACE('',#74857,2.);
#69078=CYLINDRICAL_SURFACE('',#74861,2.);
#69079=CYLINDRICAL_SURFACE('',#74862,2.);
#69080=CYLINDRICAL_SURFACE('',#74864,2.);
#69081=CYLINDRICAL_SURFACE('',#74868,2.);
#69082=CYLINDRICAL_SURFACE('',#74872,2.);
#69083=CYLINDRICAL_SURFACE('',#74875,2.);
#69084=CYLINDRICAL_SURFACE('',#74881,0.99999999856751);
#69085=CYLINDRICAL_SURFACE('',#74884,1.50000001259905);
#69086=CYLINDRICAL_SURFACE('',#74886,1.50000004775952);
#69087=CYLINDRICAL_SURFACE('',#74891,2.);
#69088=CYLINDRICAL_SURFACE('',#74895,2.);
#69089=CYLINDRICAL_SURFACE('',#74902,2.);
#69090=CYLINDRICAL_SURFACE('',#74904,2.);
#69091=CYLINDRICAL_SURFACE('',#74905,2.);
#69092=CYLINDRICAL_SURFACE('',#74909,2.);
#69093=CYLINDRICAL_SURFACE('',#74913,2.);
#69094=CYLINDRICAL_SURFACE('',#74917,3.);
#69095=CYLINDRICAL_SURFACE('',#74918,2.);
#69096=CYLINDRICAL_SURFACE('',#74919,0.999999999706823);
#69097=CYLINDRICAL_SURFACE('',#74923,0.999998559152222);
#69098=CYLINDRICAL_SURFACE('',#74928,1.5);
#69099=CYLINDRICAL_SURFACE('',#74943,1.);
#69100=CYLINDRICAL_SURFACE('',#74944,2.);
#69101=CYLINDRICAL_SURFACE('',#74948,2.);
#69102=CYLINDRICAL_SURFACE('',#74958,1.);
#69103=CYLINDRICAL_SURFACE('',#74969,1.5);
#69104=CYLINDRICAL_SURFACE('',#74977,0.999999999999999);
#69105=CYLINDRICAL_SURFACE('',#74978,0.999999999999999);
#69106=CYLINDRICAL_SURFACE('',#74985,436.165826936544);
#69107=CYLINDRICAL_SURFACE('',#75005,1.99999999999999);
#69108=CYLINDRICAL_SURFACE('',#75018,1.99999999999999);
#69109=CYLINDRICAL_SURFACE('',#75024,436.165826936536);
#69110=CYLINDRICAL_SURFACE('',#75042,436.165826936536);
#69111=CYLINDRICAL_SURFACE('',#75046,0.999999999999998);
#69112=CYLINDRICAL_SURFACE('',#75049,0.999999999999998);
#69113=CYLINDRICAL_SURFACE('',#75050,1.5);
#69114=CYLINDRICAL_SURFACE('',#75064,1.);
#69115=CYLINDRICAL_SURFACE('',#75067,1.);
#69116=CYLINDRICAL_SURFACE('',#75070,0.999999999999998);
#69117=CYLINDRICAL_SURFACE('',#75071,1.49999999157246);
#69118=CYLINDRICAL_SURFACE('',#75073,1.49999989447583);
#69119=CYLINDRICAL_SURFACE('',#75074,0.999999999999998);
#69120=CYLINDRICAL_SURFACE('',#75077,1.);
#69121=CYLINDRICAL_SURFACE('',#75080,1.);
#69122=CYLINDRICAL_SURFACE('',#75087,1.5);
#69123=CYLINDRICAL_SURFACE('',#75107,1.5);
#69124=CYLINDRICAL_SURFACE('',#75155,25.0075041018693);
#69125=CYLINDRICAL_SURFACE('',#75175,17.526);
#69126=CYLINDRICAL_SURFACE('',#75176,18.826);
#69127=CYLINDRICAL_SURFACE('',#75180,0.75);
#69128=CYLINDRICAL_SURFACE('',#75187,0.75);
#69129=CYLINDRICAL_SURFACE('',#75192,0.75);
#69130=CYLINDRICAL_SURFACE('',#75197,0.75);
#69131=CYLINDRICAL_SURFACE('',#75203,0.75);
#69132=CYLINDRICAL_SURFACE('',#75205,1.);
#69133=CYLINDRICAL_SURFACE('',#75208,1.);
#69134=CYLINDRICAL_SURFACE('',#75211,1.);
#69135=CYLINDRICAL_SURFACE('',#75214,1.);
#69136=CYLINDRICAL_SURFACE('',#75221,0.75);
#69137=CYLINDRICAL_SURFACE('',#75228,0.75);
#69138=CYLINDRICAL_SURFACE('',#75234,0.75);
#69139=CYLINDRICAL_SURFACE('',#75240,0.75);
#69140=CYLINDRICAL_SURFACE('',#75246,0.75);
#69141=CYLINDRICAL_SURFACE('',#75248,0.75);
#69142=CYLINDRICAL_SURFACE('',#75254,0.75);
#69143=CYLINDRICAL_SURFACE('',#75258,0.75);
#69144=CYLINDRICAL_SURFACE('',#75262,0.75);
#69145=CYLINDRICAL_SURFACE('',#75267,0.75);
#69146=CYLINDRICAL_SURFACE('',#75273,0.75);
#69147=CYLINDRICAL_SURFACE('',#75279,0.75);
#69148=CYLINDRICAL_SURFACE('',#75284,0.75);
#69149=CYLINDRICAL_SURFACE('',#75289,0.75);
#69150=CYLINDRICAL_SURFACE('',#75294,0.75);
#69151=CYLINDRICAL_SURFACE('',#75295,1.);
#69152=CYLINDRICAL_SURFACE('',#75298,1.);
#69153=CYLINDRICAL_SURFACE('',#75300,1.);
#69154=CYLINDRICAL_SURFACE('',#75302,1.);
#69155=CYLINDRICAL_SURFACE('',#75318,19.425);
#69156=CYLINDRICAL_SURFACE('',#75322,19.425);
#69157=CYLINDRICAL_SURFACE('',#75327,17.5261814341697);
#69158=CYLINDRICAL_SURFACE('',#75330,18.826);
#69159=CYLINDRICAL_SURFACE('',#75331,19.425);
#69160=CYLINDRICAL_SURFACE('',#77078,43.18);
#69161=CYLINDRICAL_SURFACE('',#77253,43.18);
#69162=CYLINDRICAL_SURFACE('',#77427,43.18);
#69163=CYLINDRICAL_SURFACE('',#77599,43.18);
#69164=CYLINDRICAL_SURFACE('',#77773,43.18);
#69165=CYLINDRICAL_SURFACE('',#77945,43.18);
#69166=CYLINDRICAL_SURFACE('',#78119,43.18);
#69167=CYLINDRICAL_SURFACE('',#78280,43.18);
#69168=CYLINDRICAL_SURFACE('',#78299,1.75259999999999);
#69169=CYLINDRICAL_SURFACE('',#78306,3.73071900600849);
#69170=CYLINDRICAL_SURFACE('',#78316,3.175);
#69171=CYLINDRICAL_SURFACE('',#78324,1.7526);
#69172=CYLINDRICAL_SURFACE('',#78331,3.7307190060085);
#69173=CYLINDRICAL_SURFACE('',#78341,3.175);
#69174=CYLINDRICAL_SURFACE('',#78374,0.5);
#69175=CYLINDRICAL_SURFACE('',#78379,0.5);
#69176=CYLINDRICAL_SURFACE('',#78381,0.5);
#69177=CYLINDRICAL_SURFACE('',#78383,0.5);
#69178=CYLINDRICAL_SURFACE('',#78385,0.5);
#69179=CYLINDRICAL_SURFACE('',#78391,0.5);
#69180=CYLINDRICAL_SURFACE('',#78393,0.5);
#69181=CYLINDRICAL_SURFACE('',#78395,0.5);
#69182=CYLINDRICAL_SURFACE('',#78403,0.5);
#69183=CYLINDRICAL_SURFACE('',#78405,0.5);
#69184=CYLINDRICAL_SURFACE('',#78407,0.5);
#69185=CYLINDRICAL_SURFACE('',#78415,0.5);
#69186=CYLINDRICAL_SURFACE('',#78417,0.5);
#69187=CYLINDRICAL_SURFACE('',#78419,0.5);
#69188=CYLINDRICAL_SURFACE('',#78421,0.5);
#69189=CYLINDRICAL_SURFACE('',#78431,0.5);
#69190=CYLINDRICAL_SURFACE('',#78433,0.5);
#69191=CYLINDRICAL_SURFACE('',#78435,0.5);
#69192=CYLINDRICAL_SURFACE('',#78437,0.5);
#69193=CYLINDRICAL_SURFACE('',#78439,0.500000000000001);
#69194=CYLINDRICAL_SURFACE('',#78441,0.5);
#69195=CYLINDRICAL_SURFACE('',#78450,0.5);
#69196=CYLINDRICAL_SURFACE('',#78452,0.5);
#69197=CYLINDRICAL_SURFACE('',#78454,0.5);
#69198=CYLINDRICAL_SURFACE('',#78456,0.5);
#69199=CYLINDRICAL_SURFACE('',#78463,0.5);
#69200=CYLINDRICAL_SURFACE('',#78465,0.5);
#69201=CYLINDRICAL_SURFACE('',#78469,0.5);
#69202=CYLINDRICAL_SURFACE('',#78470,3.5);
#69203=CYLINDRICAL_SURFACE('',#78475,5.953125);
#69204=CYLINDRICAL_SURFACE('',#78479,5.953125);
#69205=CYLINDRICAL_SURFACE('',#78480,5.953125);
#69206=CYLINDRICAL_SURFACE('',#78481,5.953125);
#69207=CYLINDRICAL_SURFACE('',#78482,5.953125);
#69208=CYLINDRICAL_SURFACE('',#78483,5.953125);
#69209=CYLINDRICAL_SURFACE('',#78484,5.953125);
#69210=CYLINDRICAL_SURFACE('',#78485,5.953125);
#69211=CYLINDRICAL_SURFACE('',#78486,5.953125);
#69212=CYLINDRICAL_SURFACE('',#78487,5.953125);
#69213=CYLINDRICAL_SURFACE('',#78488,5.953125);
#69214=CYLINDRICAL_SURFACE('',#78489,5.953125);
#69215=CYLINDRICAL_SURFACE('',#78490,5.953125);
#69216=CYLINDRICAL_SURFACE('',#78494,5.43756925180954);
#69217=CYLINDRICAL_SURFACE('',#78495,5.43756925180954);
#69218=CYLINDRICAL_SURFACE('',#78496,5.43756925180954);
#69219=CYLINDRICAL_SURFACE('',#78497,5.43756925180954);
#69220=CYLINDRICAL_SURFACE('',#78498,5.43756925180954);
#69221=CYLINDRICAL_SURFACE('',#78499,5.43756925180954);
#69222=CYLINDRICAL_SURFACE('',#78500,5.43756925180954);
#69223=CYLINDRICAL_SURFACE('',#78501,5.43756925180954);
#69224=CYLINDRICAL_SURFACE('',#78502,5.43756925180954);
#69225=CYLINDRICAL_SURFACE('',#78503,5.43756925180954);
#69226=CYLINDRICAL_SURFACE('',#78504,5.43756925180954);
#69227=CYLINDRICAL_SURFACE('',#78505,5.43756925180954);
#69228=CYLINDRICAL_SURFACE('',#78506,5.43756925180954);
#69229=CYLINDRICAL_SURFACE('',#78509,5.43756925180954);
#69230=CYLINDRICAL_SURFACE('',#78512,2.);
#69231=CYLINDRICAL_SURFACE('',#78515,2.);
#69232=CYLINDRICAL_SURFACE('',#78518,2.);
#69233=CYLINDRICAL_SURFACE('',#78521,2.);
#69234=CYLINDRICAL_SURFACE('',#78536,5.43756925180958);
#69235=CYLINDRICAL_SURFACE('',#78576,5.43756925180958);
#69236=CYLINDRICAL_SURFACE('',#78609,1.8);
#69237=CYLINDRICAL_SURFACE('',#78628,1.);
#69238=CYLINDRICAL_SURFACE('',#78634,1.);
#69239=CYLINDRICAL_SURFACE('',#78640,1.);
#69240=CYLINDRICAL_SURFACE('',#78646,1.);
#69241=CYLINDRICAL_SURFACE('',#78648,9.);
#69242=CYLINDRICAL_SURFACE('',#78651,9.);
#69243=CYLINDRICAL_SURFACE('',#78661,1.);
#69244=CYLINDRICAL_SURFACE('',#78667,1.);
#69245=CYLINDRICAL_SURFACE('',#78673,1.);
#69246=CYLINDRICAL_SURFACE('',#78679,1.);
#69247=CYLINDRICAL_SURFACE('',#78684,9.);
#69248=CYLINDRICAL_SURFACE('',#78687,2.99999999999999);
#69249=CYLINDRICAL_SURFACE('',#78693,1.);
#69250=CYLINDRICAL_SURFACE('',#78699,1.);
#69251=CYLINDRICAL_SURFACE('',#78705,1.);
#69252=CYLINDRICAL_SURFACE('',#78710,1.);
#69253=CYLINDRICAL_SURFACE('',#78720,1.);
#69254=CYLINDRICAL_SURFACE('',#78726,1.);
#69255=CYLINDRICAL_SURFACE('',#78731,1.);
#69256=CYLINDRICAL_SURFACE('',#78736,1.);
#69257=CYLINDRICAL_SURFACE('',#78737,9.);
#69258=CYLINDRICAL_SURFACE('',#78741,1.);
#69259=CYLINDRICAL_SURFACE('',#78747,1.);
#69260=CYLINDRICAL_SURFACE('',#78752,1.);
#69261=CYLINDRICAL_SURFACE('',#78758,1.);
#69262=CYLINDRICAL_SURFACE('',#78764,1.);
#69263=CYLINDRICAL_SURFACE('',#78771,1.);
#69264=CYLINDRICAL_SURFACE('',#78778,1.);
#69265=CYLINDRICAL_SURFACE('',#78783,1.);
#69266=CYLINDRICAL_SURFACE('',#78788,1.);
#69267=CYLINDRICAL_SURFACE('',#78795,1.);
#69268=CYLINDRICAL_SURFACE('',#78802,1.);
#69269=CYLINDRICAL_SURFACE('',#78806,5.99999999999999);
#69270=CYLINDRICAL_SURFACE('',#78808,5.99999999999999);
#69271=CYLINDRICAL_SURFACE('',#78811,3.);
#69272=CYLINDRICAL_SURFACE('',#78812,3.);
#69273=CYLINDRICAL_SURFACE('',#78813,1.);
#69274=CYLINDRICAL_SURFACE('',#78818,1.);
#69275=CYLINDRICAL_SURFACE('',#78822,1.);
#69276=CYLINDRICAL_SURFACE('',#78826,2.99999999999999);
#69277=CYLINDRICAL_SURFACE('',#78827,2.99999999999999);
#69278=CYLINDRICAL_SURFACE('',#78829,5.99999999999999);
#69279=CYLINDRICAL_SURFACE('',#78830,2.99999999999999);
#69280=CYLINDRICAL_SURFACE('',#78831,5.99999999999999);
#69281=CYLINDRICAL_SURFACE('',#78832,3.);
#69282=CYLINDRICAL_SURFACE('',#78833,3.);
#69283=CYLINDRICAL_SURFACE('',#78835,0.999999999999999);
#69284=CYLINDRICAL_SURFACE('',#78837,1.);
#69285=CYLINDRICAL_SURFACE('',#78840,6.35);
#69286=CYLINDRICAL_SURFACE('',#78845,1.);
#69287=CYLINDRICAL_SURFACE('',#78846,1.);
#69288=CYLINDRICAL_SURFACE('',#78854,37.2379999999994);
#69289=CYLINDRICAL_SURFACE('',#78857,23.238);
#69290=CYLINDRICAL_SURFACE('',#78879,0.899999749962833);
#69291=CYLINDRICAL_SURFACE('',#78882,18.0000000013157);
#69292=CYLINDRICAL_SURFACE('',#78887,0.899999882419728);
#69293=CYLINDRICAL_SURFACE('',#78888,18.0000000008729);
#69294=CYLINDRICAL_SURFACE('',#78895,21.0000000011536);
#69295=CYLINDRICAL_SURFACE('',#78899,32.8161749137439);
#69296=CYLINDRICAL_SURFACE('',#78905,0.500017134112331);
#69297=CYLINDRICAL_SURFACE('',#78907,0.500000781938907);
#69298=CYLINDRICAL_SURFACE('',#78945,0.8999999887863);
#69299=CYLINDRICAL_SURFACE('',#78987,0.500000771204445);
#69300=CYLINDRICAL_SURFACE('',#78988,0.500017154348793);
#69301=CYLINDRICAL_SURFACE('',#78992,21.0000000011781);
#69302=CYLINDRICAL_SURFACE('',#78997,0.500000771105805);
#69303=CYLINDRICAL_SURFACE('',#78998,0.500017154658119);
#69304=CYLINDRICAL_SURFACE('',#79003,18.0000000006665);
#69305=CYLINDRICAL_SURFACE('',#79008,18.0000000010857);
#69306=CYLINDRICAL_SURFACE('',#79027,0.50000005831863);
#69307=CYLINDRICAL_SURFACE('',#79028,0.500000000148701);
#69308=CYLINDRICAL_SURFACE('',#79029,0.500000000553952);
#69309=CYLINDRICAL_SURFACE('',#79030,0.499999846445073);
#69310=CYLINDRICAL_SURFACE('',#79031,0.500000000805437);
#69311=CYLINDRICAL_SURFACE('',#79032,0.499999972920796);
#69312=CYLINDRICAL_SURFACE('',#79044,0.500000000317109);
#69313=CYLINDRICAL_SURFACE('',#79045,0.999999957951091);
#69314=CYLINDRICAL_SURFACE('',#79046,1.0000000014956);
#69315=CYLINDRICAL_SURFACE('',#79047,0.499999961321528);
#69316=CYLINDRICAL_SURFACE('',#79064,0.49999999993035);
#69317=CYLINDRICAL_SURFACE('',#79065,0.499999869694383);
#69318=CYLINDRICAL_SURFACE('',#79068,0.999999997484129);
#69319=CYLINDRICAL_SURFACE('',#79069,0.499999970311946);
#69320=CYLINDRICAL_SURFACE('',#79079,0.500000000616932);
#69321=CYLINDRICAL_SURFACE('',#79080,18.0000000007464);
#69322=CYLINDRICAL_SURFACE('',#79099,0.500017133407863);
#69323=CYLINDRICAL_SURFACE('',#79100,0.500000782050206);
#69324=CYLINDRICAL_SURFACE('',#79143,0.999999997127034);
#69325=CYLINDRICAL_SURFACE('',#79146,0.99999995005712);
#69326=CYLINDRICAL_SURFACE('',#79199,1.00000004834634);
#69327=CYLINDRICAL_SURFACE('',#79218,0.999999983513595);
#69328=CYLINDRICAL_SURFACE('',#79219,0.999999983618604);
#69329=CYLINDRICAL_SURFACE('',#79235,21.0000000007964);
#69330=CYLINDRICAL_SURFACE('',#79251,21.0000000009955);
#69331=CYLINDRICAL_SURFACE('',#79265,21.0000000006613);
#69332=CYLINDRICAL_SURFACE('',#79269,0.200000057855632);
#69333=CYLINDRICAL_SURFACE('',#79285,0.29999999998689);
#69334=CYLINDRICAL_SURFACE('',#79288,0.999999967065818);
#69335=CYLINDRICAL_SURFACE('',#79289,0.200000000244729);
#69336=CYLINDRICAL_SURFACE('',#79291,0.200000046347079);
#69337=CYLINDRICAL_SURFACE('',#79297,0.199999999675226);
#69338=CYLINDRICAL_SURFACE('',#79299,0.200000010036822);
#69339=CYLINDRICAL_SURFACE('',#79310,0.199999988081948);
#69340=CYLINDRICAL_SURFACE('',#79313,0.200000014128288);
#69341=CYLINDRICAL_SURFACE('',#79316,0.19999999522302);
#69342=CYLINDRICAL_SURFACE('',#79319,0.200000005977614);
#69343=CYLINDRICAL_SURFACE('',#79339,0.999999983585654);
#69344=CYLINDRICAL_SURFACE('',#79343,0.999999983354064);
#69345=CYLINDRICAL_SURFACE('',#79371,0.300000057741439);
#69346=CYLINDRICAL_SURFACE('',#79390,4.09999999759933);
#69347=CYLINDRICAL_SURFACE('',#79394,4.09999999788729);
#69348=CYLINDRICAL_SURFACE('',#79397,0.500000006060252);
#69349=CYLINDRICAL_SURFACE('',#79400,1.00000000368019);
#69350=CYLINDRICAL_SURFACE('',#79402,0.500000000270714);
#69351=CYLINDRICAL_SURFACE('',#79406,0.999999994985019);
#69352=CYLINDRICAL_SURFACE('',#79408,0.499999999807954);
#69353=CYLINDRICAL_SURFACE('',#79413,0.500000008598316);
#69354=CYLINDRICAL_SURFACE('',#79416,4.10000000174963);
#69355=CYLINDRICAL_SURFACE('',#79420,4.10000000169478);
#69356=CYLINDRICAL_SURFACE('',#79424,4.10000000185166);
#69357=CYLINDRICAL_SURFACE('',#79428,4.10000000203804);
#69358=CYLINDRICAL_SURFACE('',#79449,0.300000000195526);
#69359=CYLINDRICAL_SURFACE('',#79456,0.500018216535963);
#69360=CYLINDRICAL_SURFACE('',#79457,0.500000767554545);
#69361=CYLINDRICAL_SURFACE('',#79464,0.500018218440932);
#69362=CYLINDRICAL_SURFACE('',#79465,0.500000782894112);
#69363=CYLINDRICAL_SURFACE('',#79481,0.500018218292404);
#69364=CYLINDRICAL_SURFACE('',#79482,0.500000782533705);
#69365=CYLINDRICAL_SURFACE('',#79484,0.500000803800881);
#69366=CYLINDRICAL_SURFACE('',#79485,0.500018267431925);
#69367=CYLINDRICAL_SURFACE('',#79491,0.999999958375034);
#69368=CYLINDRICAL_SURFACE('',#79492,28.9572731279126);
#69369=CYLINDRICAL_SURFACE('',#79494,28.9572731278281);
#69370=CYLINDRICAL_SURFACE('',#79496,28.9572731281028);
#69371=CYLINDRICAL_SURFACE('',#79511,0.49999999187952);
#69372=CYLINDRICAL_SURFACE('',#79512,32.8161749131261);
#69373=CYLINDRICAL_SURFACE('',#79514,32.8161749128699);
#69374=CYLINDRICAL_SURFACE('',#79516,0.500000009585716);
#69375=CYLINDRICAL_SURFACE('',#79552,0.199999992589881);
#69376=CYLINDRICAL_SURFACE('',#79555,0.199999990273901);
#69377=CYLINDRICAL_SURFACE('',#79562,0.200000016031182);
#69378=CYLINDRICAL_SURFACE('',#79565,0.199999999284118);
#69379=CYLINDRICAL_SURFACE('',#79573,0.199999980241029);
#69380=CYLINDRICAL_SURFACE('',#79575,2.00000000160376);
#69381=CYLINDRICAL_SURFACE('',#79595,2.00000000190845);
#69382=CYLINDRICAL_SURFACE('',#79598,2.0000000014617);
#69383=CYLINDRICAL_SURFACE('',#79603,55.4863697320906);
#69384=CYLINDRICAL_SURFACE('',#79606,0.499999999121947);
#69385=CYLINDRICAL_SURFACE('',#79609,0.500000005023129);
#69386=CYLINDRICAL_SURFACE('',#79619,0.499999992201049);
#69387=CYLINDRICAL_SURFACE('',#79622,53.0863697286333);
#69388=CYLINDRICAL_SURFACE('',#79626,0.500000008877763);
#69389=CYLINDRICAL_SURFACE('',#79632,0.200000002957831);
#69390=CYLINDRICAL_SURFACE('',#79635,0.199999990788836);
#69391=CYLINDRICAL_SURFACE('',#79642,0.199999987826849);
#69392=CYLINDRICAL_SURFACE('',#79645,0.200000007052252);
#69393=CYLINDRICAL_SURFACE('',#79652,0.199999988665178);
#69394=CYLINDRICAL_SURFACE('',#79655,0.20000000839815);
#69395=CYLINDRICAL_SURFACE('',#79662,0.200000007923922);
#69396=CYLINDRICAL_SURFACE('',#79670,0.200000018127227);
#69397=CYLINDRICAL_SURFACE('',#79715,0.499999846094845);
#69398=CYLINDRICAL_SURFACE('',#79721,32.2500000008656);
#69399=CYLINDRICAL_SURFACE('',#79724,0.500000000030607);
#69400=CYLINDRICAL_SURFACE('',#79736,0.499999999814351);
#69401=CYLINDRICAL_SURFACE('',#79747,0.500000000194697);
#69402=CYLINDRICAL_SURFACE('',#79763,0.50000000077247);
#69403=CYLINDRICAL_SURFACE('',#79764,2.9999999971666);
#69404=CYLINDRICAL_SURFACE('',#79766,32.2500000010737);
#69405=CYLINDRICAL_SURFACE('',#79769,0.300000000331492);
#69406=CYLINDRICAL_SURFACE('',#79774,0.899999691674567);
#69407=CYLINDRICAL_SURFACE('',#79776,0.899999689240037);
#69408=CYLINDRICAL_SURFACE('',#79779,32.2500000006513);
#69409=CYLINDRICAL_SURFACE('',#79781,0.30000000003526);
#69410=CYLINDRICAL_SURFACE('',#79784,0.499999999983413);
#69411=CYLINDRICAL_SURFACE('',#79786,32.2499999936676);
#69412=CYLINDRICAL_SURFACE('',#79788,0.500000019077027);
#69413=CYLINDRICAL_SURFACE('',#79789,2.00000000258285);
#69414=CYLINDRICAL_SURFACE('',#79791,0.499999953006416);
#69415=CYLINDRICAL_SURFACE('',#79792,0.500000007844019);
#69416=CYLINDRICAL_SURFACE('',#79793,0.499999987558276);
#69417=CYLINDRICAL_SURFACE('',#79794,42.6000015118109);
#69418=CYLINDRICAL_SURFACE('',#79796,0.500000000025595);
#69419=CYLINDRICAL_SURFACE('',#79799,0.500000025210002);
#69420=CYLINDRICAL_SURFACE('',#79800,41.4000015130874);
#69421=CYLINDRICAL_SURFACE('',#79802,0.499999988675721);
#69422=CYLINDRICAL_SURFACE('',#79807,0.499999986784873);
#69423=CYLINDRICAL_SURFACE('',#79809,4.59999999676754);
#69424=CYLINDRICAL_SURFACE('',#79813,41.0000015148491);
#69425=CYLINDRICAL_SURFACE('',#79815,7.00000000156879);
#69426=CYLINDRICAL_SURFACE('',#79817,41.000001514737);
#69427=CYLINDRICAL_SURFACE('',#79819,7.00000000159487);
#69428=CYLINDRICAL_SURFACE('',#79821,5.0000000024276);
#69429=CYLINDRICAL_SURFACE('',#79824,2.00000000163281);
#69430=CYLINDRICAL_SURFACE('',#79826,0.500000010610961);
#69431=CYLINDRICAL_SURFACE('',#79827,0.499999967249391);
#69432=CYLINDRICAL_SURFACE('',#79829,48.2999998626436);
#69433=CYLINDRICAL_SURFACE('',#79831,0.500000000020207);
#69434=CYLINDRICAL_SURFACE('',#79834,47.0999998641435);
#69435=CYLINDRICAL_SURFACE('',#79836,0.499999990124588);
#69436=CYLINDRICAL_SURFACE('',#79839,0.499999997722943);
#69437=CYLINDRICAL_SURFACE('',#79844,46.6999998659932);
#69438=CYLINDRICAL_SURFACE('',#79847,0.499999976438812);
#69439=CYLINDRICAL_SURFACE('',#79851,0.499999999922052);
#69440=CYLINDRICAL_SURFACE('',#79857,0.499999999391368);
#69441=CYLINDRICAL_SURFACE('',#79858,50.9499780432684);
#69442=CYLINDRICAL_SURFACE('',#79873,0.499999999955816);
#69443=CYLINDRICAL_SURFACE('',#79878,0.500000000008412);
#69444=CYLINDRICAL_SURFACE('',#79882,50.9499780408771);
#69445=CYLINDRICAL_SURFACE('',#79884,7.00000000157837);
#69446=CYLINDRICAL_SURFACE('',#79886,46.6999998656178);
#69447=CYLINDRICAL_SURFACE('',#79888,7.00000000141728);
#69448=CYLINDRICAL_SURFACE('',#79890,50.9499780484526);
#69449=CYLINDRICAL_SURFACE('',#79892,7.00000000176648);
#69450=CYLINDRICAL_SURFACE('',#79894,50.9499780481945);
#69451=CYLINDRICAL_SURFACE('',#79896,6.99999999742844);
#69452=CYLINDRICAL_SURFACE('',#79898,46.6999998654404);
#69453=CYLINDRICAL_SURFACE('',#79904,1.99999999744938);
#69454=CYLINDRICAL_SURFACE('',#79909,0.499999997433168);
#69455=CYLINDRICAL_SURFACE('',#79911,0.500000003361502);
#69456=CYLINDRICAL_SURFACE('',#79912,52.5499780482525);
#69457=CYLINDRICAL_SURFACE('',#79917,0.500000002447246);
#69458=CYLINDRICAL_SURFACE('',#79919,51.3499780463822);
#69459=CYLINDRICAL_SURFACE('',#79923,0.499999997848321);
#69460=CYLINDRICAL_SURFACE('',#79924,0.499999941405069);
#69461=CYLINDRICAL_SURFACE('',#79927,0.50000000015092);
#69462=CYLINDRICAL_SURFACE('',#79931,0.500000001445959);
#69463=CYLINDRICAL_SURFACE('',#79933,0.979999999907548);
#69464=CYLINDRICAL_SURFACE('',#79938,0.979999999859645);
#69465=CYLINDRICAL_SURFACE('',#79949,0.980000000425328);
#69466=CYLINDRICAL_SURFACE('',#79955,0.980000000098546);
#69467=CYLINDRICAL_SURFACE('',#79970,1.00000000008533);
#69468=CYLINDRICAL_SURFACE('',#79977,1.00000000007179);
#69469=CYLINDRICAL_SURFACE('',#79990,0.300000007599055);
#69470=CYLINDRICAL_SURFACE('',#79997,0.899999305001564);
#69471=CYLINDRICAL_SURFACE('',#79999,0.899999314376307);
#69472=CYLINDRICAL_SURFACE('',#80004,0.899999305128036);
#69473=CYLINDRICAL_SURFACE('',#80006,0.899999314567978);
#69474=CYLINDRICAL_SURFACE('',#80021,0.219999969967829);
#69475=CYLINDRICAL_SURFACE('',#80028,0.220000009785768);
#69476=CYLINDRICAL_SURFACE('',#80034,1.00000000128611);
#69477=CYLINDRICAL_SURFACE('',#80045,5.00000000277353);
#69478=CYLINDRICAL_SURFACE('',#80047,0.500000013741084);
#69479=CYLINDRICAL_SURFACE('',#80062,0.499999982183886);
#69480=CYLINDRICAL_SURFACE('',#80076,0.499999992755284);
#69481=CYLINDRICAL_SURFACE('',#80087,41.0000015153884);
#69482=CYLINDRICAL_SURFACE('',#80092,5.00000000203111);
#69483=CYLINDRICAL_SURFACE('',#80103,0.500000011176849);
#69484=CYLINDRICAL_SURFACE('',#80122,5.00000000203304);
#69485=CYLINDRICAL_SURFACE('',#80127,0.500000002219872);
#69486=CYLINDRICAL_SURFACE('',#80139,0.500000000707908);
#69487=CYLINDRICAL_SURFACE('',#80145,0.499999999420951);
#69488=CYLINDRICAL_SURFACE('',#80151,0.500000005733172);
#69489=CYLINDRICAL_SURFACE('',#80156,0.500000005984128);
#69490=CYLINDRICAL_SURFACE('',#80166,1.99999999646189);
#69491=CYLINDRICAL_SURFACE('',#80169,2.99999999899188);
#69492=CYLINDRICAL_SURFACE('',#80172,40.000001513054);
#69493=CYLINDRICAL_SURFACE('',#80175,40.0000015130483);
#69494=CYLINDRICAL_SURFACE('',#80179,45.6999998654334);
#69495=CYLINDRICAL_SURFACE('',#80181,46.6999998662946);
#69496=CYLINDRICAL_SURFACE('',#80183,45.6999998654183);
#69497=CYLINDRICAL_SURFACE('',#80186,45.6999998636675);
#69498=CYLINDRICAL_SURFACE('',#80188,50.9499780428996);
#69499=CYLINDRICAL_SURFACE('',#80190,49.9499780465258);
#69500=CYLINDRICAL_SURFACE('',#80199,0.500000806941159);
#69501=CYLINDRICAL_SURFACE('',#80202,0.500017183456516);
#69502=CYLINDRICAL_SURFACE('',#80203,18.0000000008167);
#69503=CYLINDRICAL_SURFACE('',#80205,1.00000003848739);
#69504=CYLINDRICAL_SURFACE('',#80206,0.999999931435956);
#69505=CYLINDRICAL_SURFACE('',#80207,0.999999996965246);
#69506=CYLINDRICAL_SURFACE('',#80208,0.500017134040861);
#69507=CYLINDRICAL_SURFACE('',#80210,0.500000782348056);
#69508=CYLINDRICAL_SURFACE('',#80211,1.00000000162874);
#69509=CYLINDRICAL_SURFACE('',#80212,1.00000000287154);
#69510=CYLINDRICAL_SURFACE('',#80213,0.999999949120925);
#69511=CYLINDRICAL_SURFACE('',#80214,0.899999988483697);
#69512=CYLINDRICAL_SURFACE('',#80215,21.0000000007465);
#69513=CYLINDRICAL_SURFACE('',#80217,0.999999966490622);
#69514=CYLINDRICAL_SURFACE('',#80218,0.200000007341093);
#69515=CYLINDRICAL_SURFACE('',#80219,0.999999983452624);
#69516=CYLINDRICAL_SURFACE('',#80220,0.999999983240336);
#69517=CYLINDRICAL_SURFACE('',#80221,0.899999957043323);
#69518=CYLINDRICAL_SURFACE('',#80222,0.500000792981585);
#69519=CYLINDRICAL_SURFACE('',#80224,0.500018265449574);
#69520=CYLINDRICAL_SURFACE('',#80225,0.999999950623352);
#69521=CYLINDRICAL_SURFACE('',#80226,36.9999999994384);
#69522=CYLINDRICAL_SURFACE('',#80227,0.500000803588291);
#69523=CYLINDRICAL_SURFACE('',#80229,0.50001826747963);
#69524=CYLINDRICAL_SURFACE('',#80230,0.200000009907094);
#69525=CYLINDRICAL_SURFACE('',#80231,0.499999991249545);
#69526=CYLINDRICAL_SURFACE('',#80232,0.199999985081855);
#69527=CYLINDRICAL_SURFACE('',#80233,0.200000003251033);
#69528=CYLINDRICAL_SURFACE('',#80234,0.200000009521413);
#69529=CYLINDRICAL_SURFACE('',#80235,0.200000010626435);
#69530=CYLINDRICAL_SURFACE('',#80236,0.499999998833947);
#69531=CYLINDRICAL_SURFACE('',#80237,0.499999998868764);
#69532=CYLINDRICAL_SURFACE('',#80238,0.499999903988848);
#69533=CYLINDRICAL_SURFACE('',#80239,3.00087015329817);
#69534=CYLINDRICAL_SURFACE('',#80240,0.499999999671858);
#69535=CYLINDRICAL_SURFACE('',#80241,0.499999999939502);
#69536=CYLINDRICAL_SURFACE('',#80242,0.300000000219805);
#69537=CYLINDRICAL_SURFACE('',#80243,0.899999742935398);
#69538=CYLINDRICAL_SURFACE('',#80244,0.500000000099622);
#69539=CYLINDRICAL_SURFACE('',#80245,0.500000000072153);
#69540=CYLINDRICAL_SURFACE('',#80246,0.499999950659);
#69541=CYLINDRICAL_SURFACE('',#80247,5.00000000156466);
#69542=CYLINDRICAL_SURFACE('',#80248,4.60000000174002);
#69543=CYLINDRICAL_SURFACE('',#80249,4.60000000206544);
#69544=CYLINDRICAL_SURFACE('',#80250,4.99999999643317);
#69545=CYLINDRICAL_SURFACE('',#80251,0.50000000007334);
#69546=CYLINDRICAL_SURFACE('',#80252,0.499999999926492);
#69547=CYLINDRICAL_SURFACE('',#80253,0.499999999232372);
#69548=CYLINDRICAL_SURFACE('',#80254,0.499999962937916);
#69549=CYLINDRICAL_SURFACE('',#80255,0.499999955811542);
#69550=CYLINDRICAL_SURFACE('',#80257,2.24999999654655);
#69551=CYLINDRICAL_SURFACE('',#80259,2.25000000160368);
#69552=CYLINDRICAL_SURFACE('',#80261,2.25000000161945);
#69553=CYLINDRICAL_SURFACE('',#80263,0.21999999729431);
#69554=CYLINDRICAL_SURFACE('',#80264,41.0000015151109);
#69555=CYLINDRICAL_SURFACE('',#80265,49.9499780465395);
#69556=CYLINDRICAL_SURFACE('',#80273,0.999999999546595);
#69557=CYLINDRICAL_SURFACE('',#80279,0.499999999914524);
#69558=CYLINDRICAL_SURFACE('',#80297,0.500000001107562);
#69559=CYLINDRICAL_SURFACE('',#80299,0.499999999570109);
#69560=CYLINDRICAL_SURFACE('',#80300,0.200000000039806);
#69561=CYLINDRICAL_SURFACE('',#80302,0.999999916484053);
#69562=CYLINDRICAL_SURFACE('',#80312,0.499999999873483);
#69563=CYLINDRICAL_SURFACE('',#80313,0.20000000459012);
#69564=CYLINDRICAL_SURFACE('',#80316,0.200000011751808);
#69565=CYLINDRICAL_SURFACE('',#80328,50.950874188798);
#69566=CYLINDRICAL_SURFACE('',#80336,0.999999993237163);
#69567=CYLINDRICAL_SURFACE('',#80349,0.500000000367367);
#69568=CYLINDRICAL_SURFACE('',#80356,3.75000000315378);
#69569=CYLINDRICAL_SURFACE('',#80359,3.75000000294802);
#69570=CYLINDRICAL_SURFACE('',#80369,0.489999993295518);
#69571=CYLINDRICAL_SURFACE('',#80373,0.489999977038249);
#69572=CYLINDRICAL_SURFACE('',#80378,0.490000015099265);
#69573=CYLINDRICAL_SURFACE('',#80381,0.480000000529428);
#69574=CYLINDRICAL_SURFACE('',#80385,0.500000000217001);
#69575=CYLINDRICAL_SURFACE('',#80388,0.999999990359889);
#69576=CYLINDRICAL_SURFACE('',#80389,55.4863697264624);
#69577=CYLINDRICAL_SURFACE('',#80393,0.550000032977736);
#69578=CYLINDRICAL_SURFACE('',#80396,0.499999999925238);
#69579=CYLINDRICAL_SURFACE('',#80397,0.500000000058876);
#69580=CYLINDRICAL_SURFACE('',#80413,0.200000011121786);
#69581=CYLINDRICAL_SURFACE('',#80421,0.19999999700374);
#69582=CYLINDRICAL_SURFACE('',#80423,0.200000002845964);
#69583=CYLINDRICAL_SURFACE('',#80431,0.200000006595115);
#69584=CYLINDRICAL_SURFACE('',#80442,42.5000015130885);
#69585=CYLINDRICAL_SURFACE('',#80458,0.500000000665448);
#69586=CYLINDRICAL_SURFACE('',#80460,0.499999994939928);
#69587=CYLINDRICAL_SURFACE('',#80464,50.9511924155797);
#69588=CYLINDRICAL_SURFACE('',#80475,52.886369726447);
#69589=CYLINDRICAL_SURFACE('',#80496,0.200000003611158);
#69590=CYLINDRICAL_SURFACE('',#80531,0.499999986308813);
#69591=CYLINDRICAL_SURFACE('',#80538,1.99999999284809);
#69592=CYLINDRICAL_SURFACE('',#80546,41.0000015111959);
#69593=CYLINDRICAL_SURFACE('',#80549,5.00000000312409);
#69594=CYLINDRICAL_SURFACE('',#80555,41.0000015109973);
#69595=CYLINDRICAL_SURFACE('',#80557,6.99999999808805);
#69596=CYLINDRICAL_SURFACE('',#80559,6.99999999817956);
#69597=CYLINDRICAL_SURFACE('',#80561,41.0000015117198);
#69598=CYLINDRICAL_SURFACE('',#80563,48.1999838620468);
#69599=CYLINDRICAL_SURFACE('',#80569,45.699983864505);
#69600=CYLINDRICAL_SURFACE('',#80574,39.9999855131262);
#69601=CYLINDRICAL_SURFACE('',#80579,39.9999855131219);
#69602=CYLINDRICAL_SURFACE('',#80582,3.00001600055303);
#69603=CYLINDRICAL_SURFACE('',#80586,52.5499620481469);
#69604=CYLINDRICAL_SURFACE('',#80589,49.9499620465984);
#69605=CYLINDRICAL_SURFACE('',#80613,0.499999983168206);
#69606=CYLINDRICAL_SURFACE('',#80614,0.499999999991845);
#69607=CYLINDRICAL_SURFACE('',#80616,0.499999999205855);
#69608=CYLINDRICAL_SURFACE('',#80619,0.499999886932217);
#69609=CYLINDRICAL_SURFACE('',#80621,0.299999994116329);
#69610=CYLINDRICAL_SURFACE('',#80624,30.2000000011866);
#69611=CYLINDRICAL_SURFACE('',#80625,0.499999999575077);
#69612=CYLINDRICAL_SURFACE('',#80628,0.999999994674752);
#69613=CYLINDRICAL_SURFACE('',#80642,3.75000000255495);
#69614=CYLINDRICAL_SURFACE('',#80646,3.74999999824338);
#69615=CYLINDRICAL_SURFACE('',#80650,0.499999992913508);
#69616=CYLINDRICAL_SURFACE('',#80652,44.7003309576129);
#69617=CYLINDRICAL_SURFACE('',#80654,0.500000006561523);
#69618=CYLINDRICAL_SURFACE('',#80658,0.500000005027978);
#69619=CYLINDRICAL_SURFACE('',#80660,44.7003309575793);
#69620=CYLINDRICAL_SURFACE('',#80662,0.500000000921004);
#69621=CYLINDRICAL_SURFACE('',#80666,0.499999999862523);
#69622=CYLINDRICAL_SURFACE('',#80668,44.7003309574601);
#69623=CYLINDRICAL_SURFACE('',#80670,39.1662825723182);
#69624=CYLINDRICAL_SURFACE('',#80672,0.500000012820998);
#69625=CYLINDRICAL_SURFACE('',#80676,0.500000004996636);
#69626=CYLINDRICAL_SURFACE('',#80678,39.1662825724484);
#69627=CYLINDRICAL_SURFACE('',#80680,0.499999990018205);
#69628=CYLINDRICAL_SURFACE('',#80684,39.1662825727338);
#69629=CYLINDRICAL_SURFACE('',#80687,0.499999999419326);
#69630=CYLINDRICAL_SURFACE('',#80693,48.9499780466326);
#69631=CYLINDRICAL_SURFACE('',#80695,0.500000002740803);
#69632=CYLINDRICAL_SURFACE('',#80699,48.949978046879);
#69633=CYLINDRICAL_SURFACE('',#80707,0.500000000380559);
#69634=CYLINDRICAL_SURFACE('',#80722,0.510000000057166);
#69635=CYLINDRICAL_SURFACE('',#80747,0.500000009053849);
#69636=CYLINDRICAL_SURFACE('',#80749,44.7003309576179);
#69637=CYLINDRICAL_SURFACE('',#80751,0.500000009974308);
#69638=CYLINDRICAL_SURFACE('',#80754,3.7499999984183);
#69639=CYLINDRICAL_SURFACE('',#80763,41.0000015114628);
#69640=CYLINDRICAL_SURFACE('',#80803,0.549999999913188);
#69641=CYLINDRICAL_SURFACE('',#80808,0.499999995038813);
#69642=CYLINDRICAL_SURFACE('',#80812,0.500000000957481);
#69643=CYLINDRICAL_SURFACE('',#80822,0.500000002701922);
#69644=CYLINDRICAL_SURFACE('',#80831,2.00000000283148);
#69645=CYLINDRICAL_SURFACE('',#80839,0.550000000052571);
#69646=CYLINDRICAL_SURFACE('',#80840,2.00000000350731);
#69647=CYLINDRICAL_SURFACE('',#80842,0.199999994449595);
#69648=CYLINDRICAL_SURFACE('',#80845,0.200000011295314);
#69649=CYLINDRICAL_SURFACE('',#80852,0.199999993710855);
#69650=CYLINDRICAL_SURFACE('',#80855,0.199999998436904);
#69651=CYLINDRICAL_SURFACE('',#80864,0.199999993411954);
#69652=CYLINDRICAL_SURFACE('',#80867,0.200000008649802);
#69653=CYLINDRICAL_SURFACE('',#80870,0.199999993177453);
#69654=CYLINDRICAL_SURFACE('',#80877,0.200000008365987);
#69655=CYLINDRICAL_SURFACE('',#80880,5.00000000318571);
#69656=CYLINDRICAL_SURFACE('',#80882,46.6999998803629);
#69657=CYLINDRICAL_SURFACE('',#80884,45.6999838644333);
#69658=CYLINDRICAL_SURFACE('',#80887,50.9499780630291);
#69659=CYLINDRICAL_SURFACE('',#80889,5.00000000328361);
#69660=CYLINDRICAL_SURFACE('',#80893,5.00000000314113);
#69661=CYLINDRICAL_SURFACE('',#80895,50.9499780627686);
#69662=CYLINDRICAL_SURFACE('',#80898,0.500000000054409);
#69663=CYLINDRICAL_SURFACE('',#80902,0.500000000479597);
#69664=CYLINDRICAL_SURFACE('',#80903,50.9499780627646);
#69665=CYLINDRICAL_SURFACE('',#80905,46.6999998801476);
#69666=CYLINDRICAL_SURFACE('',#80907,4.99999999783077);
#69667=CYLINDRICAL_SURFACE('',#80910,4.60000000256133);
#69668=CYLINDRICAL_SURFACE('',#80913,7.00000000231934);
#69669=CYLINDRICAL_SURFACE('',#80915,46.6999998661642);
#69670=CYLINDRICAL_SURFACE('',#80918,46.6999998658828);
#69671=CYLINDRICAL_SURFACE('',#80920,6.99999999886669);
#69672=CYLINDRICAL_SURFACE('',#80922,6.99999999808455);
#69673=CYLINDRICAL_SURFACE('',#80925,50.9499780447258);
#69674=CYLINDRICAL_SURFACE('',#80927,6.99999999771035);
#69675=CYLINDRICAL_SURFACE('',#80931,0.200000006503032);
#69676=CYLINDRICAL_SURFACE('',#80946,0.199999995581311);
#69677=CYLINDRICAL_SURFACE('',#80951,50.9499780449624);
#69678=CYLINDRICAL_SURFACE('',#80952,0.500000001064419);
#69679=CYLINDRICAL_SURFACE('',#80953,0.500000000488938);
#69680=CYLINDRICAL_SURFACE('',#80954,0.299999998656448);
#69681=CYLINDRICAL_SURFACE('',#80955,0.299999996140971);
#69682=CYLINDRICAL_SURFACE('',#80956,0.499999997049792);
#69683=CYLINDRICAL_SURFACE('',#80957,0.500000022964861);
#69684=CYLINDRICAL_SURFACE('',#80958,0.550000000186321);
#69685=CYLINDRICAL_SURFACE('',#80959,0.50000001129391);
#69686=CYLINDRICAL_SURFACE('',#80960,0.200000007503704);
#69687=CYLINDRICAL_SURFACE('',#80961,0.200000006064835);
#69688=CYLINDRICAL_SURFACE('',#80963,41.0000015114171);
#69689=CYLINDRICAL_SURFACE('',#80964,5.00000000378858);
#69690=CYLINDRICAL_SURFACE('',#80965,0.499999986838439);
#69691=CYLINDRICAL_SURFACE('',#80966,0.550000000122432);
#69692=CYLINDRICAL_SURFACE('',#80967,3.74999999844225);
#69693=CYLINDRICAL_SURFACE('',#80968,0.500000006008899);
#69694=CYLINDRICAL_SURFACE('',#80970,4.0000000001983);
#69695=CYLINDRICAL_SURFACE('',#80972,0.500000000394004);
#69696=CYLINDRICAL_SURFACE('',#80974,30.2000000013208);
#69697=CYLINDRICAL_SURFACE('',#80982,0.49999999952532);
#69698=CYLINDRICAL_SURFACE('',#80984,0.500000007781674);
#69699=CYLINDRICAL_SURFACE('',#80986,0.510000000191366);
#69700=CYLINDRICAL_SURFACE('',#80987,48.9499780467702);
#69701=CYLINDRICAL_SURFACE('',#80989,2.25000000296704);
#69702=CYLINDRICAL_SURFACE('',#80991,0.549999999621136);
#69703=CYLINDRICAL_SURFACE('',#80992,0.550000000113055);
#69704=CYLINDRICAL_SURFACE('',#80993,0.199999990197236);
#69705=CYLINDRICAL_SURFACE('',#80994,0.19999999442133);
#69706=CYLINDRICAL_SURFACE('',#80995,0.200000007728811);
#69707=CYLINDRICAL_SURFACE('',#80996,0.200000002502752);
#69708=CYLINDRICAL_SURFACE('',#80997,0.200000006320146);
#69709=CYLINDRICAL_SURFACE('',#80998,49.9499620465897);
#69710=CYLINDRICAL_SURFACE('',#81000,0.500000032989442);
#69711=CYLINDRICAL_SURFACE('',#81001,2.24999999812406);
#69712=CYLINDRICAL_SURFACE('',#81003,2.24999999812813);
#69713=CYLINDRICAL_SURFACE('',#81009,0.499999992297446);
#69714=CYLINDRICAL_SURFACE('',#81045,0.500000000380559);
#69715=CYLINDRICAL_SURFACE('',#81046,0.499999992297446);
#69716=CYLINDRICAL_SURFACE('',#81047,0.50000001620884);
#69717=CYLINDRICAL_SURFACE('',#81049,0.500000000528703);
#69718=CYLINDRICAL_SURFACE('',#81057,1.00000000128611);
#69719=CYLINDRICAL_SURFACE('',#81068,0.999999999546596);
#69720=CYLINDRICAL_SURFACE('',#81079,9.525);
#69721=CYLINDRICAL_SURFACE('',#81081,11.05);
#69722=CYLINDRICAL_SURFACE('',#81107,1.);
#69723=CYLINDRICAL_SURFACE('',#81109,0.999999999999999);
#69724=CYLINDRICAL_SURFACE('',#81111,0.999999999999997);
#69725=CYLINDRICAL_SURFACE('',#81113,0.999999999999993);
#69726=CYLINDRICAL_SURFACE('',#81116,0.999999999999993);
#69727=CYLINDRICAL_SURFACE('',#81119,1.);
#69728=CYLINDRICAL_SURFACE('',#81122,0.999999999999999);
#69729=CYLINDRICAL_SURFACE('',#81125,0.999999999999997);
#69730=CYLINDRICAL_SURFACE('',#81133,0.999999999999999);
#69731=CYLINDRICAL_SURFACE('',#81135,1.);
#69732=CYLINDRICAL_SURFACE('',#81137,0.999999999999993);
#69733=CYLINDRICAL_SURFACE('',#81139,0.999999999999997);
#69734=CYLINDRICAL_SURFACE('',#81141,9.525);
#69735=CYLINDRICAL_SURFACE('',#81144,12.7000004053116);
#69736=CYLINDRICAL_SURFACE('',#81150,9.52499999999969);
#69737=CYLINDRICAL_SURFACE('',#81155,7.14374999999969);
#69738=CYLINDRICAL_SURFACE('',#81159,9.52499999999969);
#69739=CYLINDRICAL_SURFACE('',#81165,11.3029999999997);
#69740=CYLINDRICAL_SURFACE('',#81191,1.5494);
#69741=CYLINDRICAL_SURFACE('',#81192,1.5494);
#69742=CYLINDRICAL_SURFACE('',#81201,1.3716);
#69743=CYLINDRICAL_SURFACE('',#81202,1.3716);
#69744=CYLINDRICAL_SURFACE('',#81203,1.3716);
#69745=CYLINDRICAL_SURFACE('',#81204,18.6054999999997);
#69746=CYLINDRICAL_SURFACE('',#81205,3.175);
#69747=CYLINDRICAL_SURFACE('',#81206,3.175);
#69748=CYLINDRICAL_SURFACE('',#81207,1.3716);
#69749=CYLINDRICAL_SURFACE('',#81214,16.002);
#69750=CYLINDRICAL_SURFACE('',#81216,16.002);
#69751=CYLINDRICAL_SURFACE('',#81217,16.002);
#69752=CYLINDRICAL_SURFACE('',#81218,16.002);
#69753=CYLINDRICAL_SURFACE('',#81219,16.002);
#69754=CYLINDRICAL_SURFACE('',#81220,16.002);
#69755=CYLINDRICAL_SURFACE('',#81221,16.002);
#69756=CYLINDRICAL_SURFACE('',#81222,16.002);
#69757=CYLINDRICAL_SURFACE('',#81223,16.002);
#69758=CYLINDRICAL_SURFACE('',#81224,16.002);
#69759=CYLINDRICAL_SURFACE('',#81225,16.002);
#69760=CYLINDRICAL_SURFACE('',#81226,16.002);
#69761=CYLINDRICAL_SURFACE('',#81228,15.6972);
#69762=CYLINDRICAL_SURFACE('',#81230,15.6972);
#69763=CYLINDRICAL_SURFACE('',#81231,15.6972);
#69764=CYLINDRICAL_SURFACE('',#81232,15.6972);
#69765=CYLINDRICAL_SURFACE('',#81233,15.6972);
#69766=CYLINDRICAL_SURFACE('',#81234,15.6972);
#69767=CYLINDRICAL_SURFACE('',#81235,15.6972);
#69768=CYLINDRICAL_SURFACE('',#81236,15.6972);
#69769=CYLINDRICAL_SURFACE('',#81237,15.6972);
#69770=CYLINDRICAL_SURFACE('',#81238,15.6972);
#69771=CYLINDRICAL_SURFACE('',#81239,15.6972);
#69772=CYLINDRICAL_SURFACE('',#81240,15.6972);
#69773=CYLINDRICAL_SURFACE('',#81241,15.6972);
#69774=CYLINDRICAL_SURFACE('',#81244,16.002);
#69775=CYLINDRICAL_SURFACE('',#81272,21.738);
#69776=CYLINDRICAL_SURFACE('',#81306,0.635);
#69777=CYLINDRICAL_SURFACE('',#81324,10.16);
#69778=CYLINDRICAL_SURFACE('',#81329,31.75);
#69779=CYLINDRICAL_SURFACE('',#81333,21.082);
#69780=CYLINDRICAL_SURFACE('',#81342,0.635);
#69781=CYLINDRICAL_SURFACE('',#81357,0.635);
#69782=CYLINDRICAL_SURFACE('',#81359,3.175);
#69783=CYLINDRICAL_SURFACE('',#81361,3.175);
#69784=CYLINDRICAL_SURFACE('',#81366,10.16);
#69785=CYLINDRICAL_SURFACE('',#81368,0.635);
#69786=CYLINDRICAL_SURFACE('',#81370,31.75);
#69787=CYLINDRICAL_SURFACE('',#81380,19.2);
#69788=CYLINDRICAL_SURFACE('',#81393,17.526);
#69789=CYLINDRICAL_SURFACE('',#81395,18.826);
#69790=CYLINDRICAL_SURFACE('',#81399,13.462);
#69791=CYLINDRICAL_SURFACE('',#81402,19.812);
#69792=CYLINDRICAL_SURFACE('',#81416,31.0038749999999);
#69793=CYLINDRICAL_SURFACE('',#81459,24.653875);
#69794=CYLINDRICAL_SURFACE('',#81461,24.6538750000004);
#69795=CYLINDRICAL_SURFACE('',#81470,2.54);
#69796=CYLINDRICAL_SURFACE('',#81472,6.35);
#69797=CYLINDRICAL_SURFACE('',#81477,2.54);
#69798=CYLINDRICAL_SURFACE('',#81479,6.35);
#69799=CYLINDRICAL_SURFACE('',#81485,24.653875);
#69800=CYLINDRICAL_SURFACE('',#81504,24.653875);
#69801=CYLINDRICAL_SURFACE('',#81511,2.54);
#69802=CYLINDRICAL_SURFACE('',#81517,6.35);
#69803=CYLINDRICAL_SURFACE('',#81525,6.35);
#69804=CYLINDRICAL_SURFACE('',#81528,2.54);
#69805=CYLINDRICAL_SURFACE('',#81534,2.54);
#69806=CYLINDRICAL_SURFACE('',#81535,2.54);
#69807=CYLINDRICAL_SURFACE('',#81536,0.3048);
#69808=CYLINDRICAL_SURFACE('',#81542,0.3048);
#69809=CYLINDRICAL_SURFACE('',#81547,0.3048);
#69810=CYLINDRICAL_SURFACE('',#81564,0.304799999999999);
#69811=CYLINDRICAL_SURFACE('',#81568,0.304799999999999);
#69812=CYLINDRICAL_SURFACE('',#81577,0.3048);
#69813=ADVANCED_FACE('',(#9822),#68934,.F.);
#69814=ADVANCED_FACE('',(#9823),#68935,.F.);
#69815=ADVANCED_FACE('',(#9824,#2330,#2331),#8573,.F.);
#69816=ADVANCED_FACE('',(#9825),#2083,.T.);
#69817=ADVANCED_FACE('',(#9826),#2084,.T.);
#69818=ADVANCED_FACE('',(#9827),#68936,.F.);
#69819=ADVANCED_FACE('',(#9828),#1832,.F.);
#69820=ADVANCED_FACE('',(#9829),#68937,.F.);
#69821=ADVANCED_FACE('',(#9830),#1833,.F.);
#69822=ADVANCED_FACE('',(#9831),#68938,.F.);
#69823=ADVANCED_FACE('',(#9832),#68939,.F.);
#69824=ADVANCED_FACE('',(#9833),#68940,.F.);
#69825=ADVANCED_FACE('',(#9834),#1834,.F.);
#69826=ADVANCED_FACE('',(#9835),#68941,.F.);
#69827=ADVANCED_FACE('',(#9836),#1835,.F.);
#69828=ADVANCED_FACE('',(#9837),#68942,.F.);
#69829=ADVANCED_FACE('',(#9838),#68943,.F.);
#69830=ADVANCED_FACE('',(#9839),#2085,.T.);
#69831=ADVANCED_FACE('',(#9840),#2086,.T.);
#69832=ADVANCED_FACE('',(#9841),#2087,.T.);
#69833=ADVANCED_FACE('',(#9842),#2088,.T.);
#69834=ADVANCED_FACE('',(#9843),#1016,.F.);
#69835=ADVANCED_FACE('',(#9844),#8574,.F.);
#69836=ADVANCED_FACE('',(#9845),#1017,.F.);
#69837=ADVANCED_FACE('',(#9846),#8575,.F.);
#69838=ADVANCED_FACE('',(#9847),#1018,.F.);
#69839=ADVANCED_FACE('',(#9848),#8576,.F.);
#69840=ADVANCED_FACE('',(#9849),#1019,.F.);
#69841=ADVANCED_FACE('',(#9850),#8577,.F.);
#69842=ADVANCED_FACE('',(#9851),#8578,.T.);
#69843=ADVANCED_FACE('',(#9852,#2332,#2333),#8579,.F.);
#69844=ADVANCED_FACE('',(#9853),#2089,.F.);
#69845=ADVANCED_FACE('',(#9854),#8580,.F.);
#69846=ADVANCED_FACE('',(#9855),#1020,.F.);
#69847=ADVANCED_FACE('',(#9856),#8581,.F.);
#69848=ADVANCED_FACE('',(#9857),#1021,.F.);
#69849=ADVANCED_FACE('',(#9858),#8582,.F.);
#69850=ADVANCED_FACE('',(#9859),#2090,.F.);
#69851=ADVANCED_FACE('',(#9860),#463,.T.);
#69852=ADVANCED_FACE('',(#9861),#464,.F.);
#69853=ADVANCED_FACE('',(#9862),#68944,.F.);
#69854=ADVANCED_FACE('',(#9863),#68945,.F.);
#69855=ADVANCED_FACE('',(#9864),#465,.F.);
#69856=ADVANCED_FACE('',(#9865),#466,.T.);
#69857=ADVANCED_FACE('',(#9866),#467,.F.);
#69858=ADVANCED_FACE('',(#9867),#468,.F.);
#69859=ADVANCED_FACE('',(#9868),#68946,.T.);
#69860=ADVANCED_FACE('',(#9869),#68947,.T.);
#69861=ADVANCED_FACE('',(#9870),#469,.F.);
#69862=ADVANCED_FACE('',(#9871),#470,.F.);
#69863=ADVANCED_FACE('',(#9872),#471,.T.);
#69864=ADVANCED_FACE('',(#9873),#472,.T.);
#69865=ADVANCED_FACE('',(#9874),#473,.T.);
#69866=ADVANCED_FACE('',(#9875),#474,.T.);
#69867=ADVANCED_FACE('',(#9876),#475,.T.);
#69868=ADVANCED_FACE('',(#9877),#476,.T.);
#69869=ADVANCED_FACE('',(#9878),#389,.T.);
#69870=ADVANCED_FACE('',(#9879),#68948,.T.);
#69871=ADVANCED_FACE('',(#9880),#68949,.T.);
#69872=ADVANCED_FACE('',(#9881),#390,.T.);
#69873=ADVANCED_FACE('',(#9882),#391,.T.);
#69874=ADVANCED_FACE('',(#9883),#392,.T.);
#69875=ADVANCED_FACE('',(#9884),#393,.T.);
#69876=ADVANCED_FACE('',(#9885),#394,.T.);
#69877=ADVANCED_FACE('',(#9886),#8583,.T.);
#69878=ADVANCED_FACE('',(#9887),#8584,.T.);
#69879=ADVANCED_FACE('',(#9888),#68950,.T.);
#69880=ADVANCED_FACE('',(#9889),#68951,.T.);
#69881=ADVANCED_FACE('',(#9890),#395,.T.);
#69882=ADVANCED_FACE('',(#9891),#477,.T.);
#69883=ADVANCED_FACE('',(#9892),#396,.T.);
#69884=ADVANCED_FACE('',(#9893),#397,.T.);
#69885=ADVANCED_FACE('',(#9894),#478,.T.);
#69886=ADVANCED_FACE('',(#9895),#398,.T.);
#69887=ADVANCED_FACE('',(#9896),#8585,.F.);
#69888=ADVANCED_FACE('',(#9897),#68952,.T.);
#69889=ADVANCED_FACE('',(#9898),#8586,.F.);
#69890=ADVANCED_FACE('',(#9899),#8587,.F.);
#69891=ADVANCED_FACE('',(#9900),#68953,.T.);
#69892=ADVANCED_FACE('',(#9901),#8588,.F.);
#69893=ADVANCED_FACE('',(#9902),#68954,.T.);
#69894=ADVANCED_FACE('',(#9903),#68955,.T.);
#69895=ADVANCED_FACE('',(#9904),#68956,.T.);
#69896=ADVANCED_FACE('',(#9905),#399,.T.);
#69897=ADVANCED_FACE('',(#9906),#479,.T.);
#69898=ADVANCED_FACE('',(#9907),#68957,.T.);
#69899=ADVANCED_FACE('',(#9908),#68958,.T.);
#69900=ADVANCED_FACE('',(#9909),#480,.T.);
#69901=ADVANCED_FACE('',(#9910),#400,.T.);
#69902=ADVANCED_FACE('',(#9911),#68959,.T.);
#69903=ADVANCED_FACE('',(#9912),#8589,.T.);
#69904=ADVANCED_FACE('',(#9913),#68960,.T.);
#69905=ADVANCED_FACE('',(#9914),#68961,.T.);
#69906=ADVANCED_FACE('',(#9915),#8590,.F.);
#69907=ADVANCED_FACE('',(#9916),#481,.T.);
#69908=ADVANCED_FACE('',(#9917),#68962,.T.);
#69909=ADVANCED_FACE('',(#9918),#8591,.T.);
#69910=ADVANCED_FACE('',(#9919),#8592,.F.);
#69911=ADVANCED_FACE('',(#9920),#68963,.T.);
#69912=ADVANCED_FACE('',(#9921),#482,.T.);
#69913=ADVANCED_FACE('',(#9922),#68964,.F.);
#69914=ADVANCED_FACE('',(#9923),#483,.F.);
#69915=ADVANCED_FACE('',(#9924),#484,.T.);
#69916=ADVANCED_FACE('',(#9925),#68965,.F.);
#69917=ADVANCED_FACE('',(#9926),#68966,.F.);
#69918=ADVANCED_FACE('',(#9927),#485,.T.);
#69919=ADVANCED_FACE('',(#9928),#486,.F.);
#69920=ADVANCED_FACE('',(#9929),#68967,.F.);
#69921=ADVANCED_FACE('',(#9930),#487,.T.);
#69922=ADVANCED_FACE('',(#9931),#68968,.T.);
#69923=ADVANCED_FACE('',(#9932),#488,.T.);
#69924=ADVANCED_FACE('',(#9933),#68969,.T.);
#69925=ADVANCED_FACE('',(#9934),#489,.T.);
#69926=ADVANCED_FACE('',(#9935),#68970,.T.);
#69927=ADVANCED_FACE('',(#9936),#490,.T.);
#69928=ADVANCED_FACE('',(#9937),#68971,.T.);
#69929=ADVANCED_FACE('',(#9938),#491,.T.);
#69930=ADVANCED_FACE('',(#9939),#68972,.T.);
#69931=ADVANCED_FACE('',(#9940),#492,.T.);
#69932=ADVANCED_FACE('',(#9941),#493,.T.);
#69933=ADVANCED_FACE('',(#9942),#68973,.T.);
#69934=ADVANCED_FACE('',(#9943),#494,.T.);
#69935=ADVANCED_FACE('',(#9944),#68974,.T.);
#69936=ADVANCED_FACE('',(#9945),#495,.T.);
#69937=ADVANCED_FACE('',(#9946),#68975,.T.);
#69938=ADVANCED_FACE('',(#9947),#496,.T.);
#69939=ADVANCED_FACE('',(#9948),#68976,.T.);
#69940=ADVANCED_FACE('',(#9949),#497,.T.);
#69941=ADVANCED_FACE('',(#9950),#68977,.T.);
#69942=ADVANCED_FACE('',(#9951),#498,.T.);
#69943=ADVANCED_FACE('',(#9952),#8593,.F.);
#69944=ADVANCED_FACE('',(#9953),#68978,.T.);
#69945=ADVANCED_FACE('',(#9954),#68979,.T.);
#69946=ADVANCED_FACE('',(#9955),#8594,.F.);
#69947=ADVANCED_FACE('',(#9956),#68980,.T.);
#69948=ADVANCED_FACE('',(#9957),#68981,.T.);
#69949=ADVANCED_FACE('',(#9958),#499,.T.);
#69950=ADVANCED_FACE('',(#9959),#500,.F.);
#69951=ADVANCED_FACE('',(#9960),#501,.F.);
#69952=ADVANCED_FACE('',(#9961),#502,.T.);
#69953=ADVANCED_FACE('',(#9962),#2091,.T.);
#69954=ADVANCED_FACE('',(#9963),#503,.T.);
#69955=ADVANCED_FACE('',(#9964),#8595,.F.);
#69956=ADVANCED_FACE('',(#9965),#68982,.T.);
#69957=ADVANCED_FACE('',(#9966),#8596,.F.);
#69958=ADVANCED_FACE('',(#9967),#504,.F.);
#69959=ADVANCED_FACE('',(#9968),#505,.F.);
#69960=ADVANCED_FACE('',(#9969),#506,.F.);
#69961=ADVANCED_FACE('',(#9970),#68983,.F.);
#69962=ADVANCED_FACE('',(#9971),#507,.F.);
#69963=ADVANCED_FACE('',(#9972),#508,.F.);
#69964=ADVANCED_FACE('',(#9973),#8597,.F.);
#69965=ADVANCED_FACE('',(#9974),#509,.F.);
#69966=ADVANCED_FACE('',(#9975),#510,.F.);
#69967=ADVANCED_FACE('',(#9976),#8598,.F.);
#69968=ADVANCED_FACE('',(#9977),#68984,.T.);
#69969=ADVANCED_FACE('',(#9978),#8599,.F.);
#69970=ADVANCED_FACE('',(#9979),#511,.T.);
#69971=ADVANCED_FACE('',(#9980),#2092,.T.);
#69972=ADVANCED_FACE('',(#9981),#68985,.F.);
#69973=ADVANCED_FACE('',(#9982),#512,.F.);
#69974=ADVANCED_FACE('',(#9983),#513,.F.);
#69975=ADVANCED_FACE('',(#9984),#514,.F.);
#69976=ADVANCED_FACE('',(#9985),#515,.F.);
#69977=ADVANCED_FACE('',(#9986),#8600,.F.);
#69978=ADVANCED_FACE('',(#9987),#8601,.F.);
#69979=ADVANCED_FACE('',(#9988),#68986,.T.);
#69980=ADVANCED_FACE('',(#9989),#8602,.F.);
#69981=ADVANCED_FACE('',(#9990),#8603,.F.);
#69982=ADVANCED_FACE('',(#9991),#68987,.T.);
#69983=ADVANCED_FACE('',(#9992),#8604,.F.);
#69984=ADVANCED_FACE('',(#9993),#8605,.F.);
#69985=ADVANCED_FACE('',(#9994),#68988,.F.);
#69986=ADVANCED_FACE('',(#9995),#516,.F.);
#69987=ADVANCED_FACE('',(#9996),#517,.F.);
#69988=ADVANCED_FACE('',(#9997),#518,.F.);
#69989=ADVANCED_FACE('',(#9998),#519,.F.);
#69990=ADVANCED_FACE('',(#9999),#68989,.F.);
#69991=ADVANCED_FACE('',(#10000),#520,.F.);
#69992=ADVANCED_FACE('',(#10001),#521,.F.);
#69993=ADVANCED_FACE('',(#10002),#522,.F.);
#69994=ADVANCED_FACE('',(#10003),#523,.F.);
#69995=ADVANCED_FACE('',(#10004),#68990,.T.);
#69996=ADVANCED_FACE('',(#10005),#524,.T.);
#69997=ADVANCED_FACE('',(#10006),#68991,.T.);
#69998=ADVANCED_FACE('',(#10007),#525,.F.);
#69999=ADVANCED_FACE('',(#10008),#526,.F.);
#70000=ADVANCED_FACE('',(#10009),#527,.F.);
#70001=ADVANCED_FACE('',(#10010),#68992,.F.);
#70002=ADVANCED_FACE('',(#10011),#528,.F.);
#70003=ADVANCED_FACE('',(#10012),#68993,.T.);
#70004=ADVANCED_FACE('',(#10013),#1836,.T.);
#70005=ADVANCED_FACE('',(#10014),#68994,.T.);
#70006=ADVANCED_FACE('',(#10015),#529,.F.);
#70007=ADVANCED_FACE('',(#10016),#68995,.T.);
#70008=ADVANCED_FACE('',(#10017),#530,.F.);
#70009=ADVANCED_FACE('',(#10018),#531,.T.);
#70010=ADVANCED_FACE('',(#10019),#1837,.T.);
#70011=ADVANCED_FACE('',(#10020),#532,.F.);
#70012=ADVANCED_FACE('',(#10021),#68996,.F.);
#70013=ADVANCED_FACE('',(#10022),#533,.F.);
#70014=ADVANCED_FACE('',(#10023),#534,.F.);
#70015=ADVANCED_FACE('',(#10024),#68997,.T.);
#70016=ADVANCED_FACE('',(#10025),#535,.F.);
#70017=ADVANCED_FACE('',(#10026),#68998,.T.);
#70018=ADVANCED_FACE('',(#10027),#536,.T.);
#70019=ADVANCED_FACE('',(#10028),#68999,.T.);
#70020=ADVANCED_FACE('',(#10029),#1838,.T.);
#70021=ADVANCED_FACE('',(#10030),#69000,.F.);
#70022=ADVANCED_FACE('',(#10031),#537,.F.);
#70023=ADVANCED_FACE('',(#10032),#69001,.F.);
#70024=ADVANCED_FACE('',(#10033),#538,.F.);
#70025=ADVANCED_FACE('',(#10034),#69002,.F.);
#70026=ADVANCED_FACE('',(#10035),#69003,.F.);
#70027=ADVANCED_FACE('',(#10036),#539,.F.);
#70028=ADVANCED_FACE('',(#10037),#69004,.F.);
#70029=ADVANCED_FACE('',(#10038),#540,.F.);
#70030=ADVANCED_FACE('',(#10039),#69005,.F.);
#70031=ADVANCED_FACE('',(#10040),#69006,.T.);
#70032=ADVANCED_FACE('',(#10041),#1839,.T.);
#70033=ADVANCED_FACE('',(#10042),#1022,.T.);
#70034=ADVANCED_FACE('',(#10043),#8606,.T.);
#70035=ADVANCED_FACE('',(#10044),#1023,.T.);
#70036=ADVANCED_FACE('',(#10045),#8607,.T.);
#70037=ADVANCED_FACE('',(#10046),#69007,.T.);
#70038=ADVANCED_FACE('',(#10047,#2334,#2335),#8608,.T.);
#70039=ADVANCED_FACE('',(#10048),#1024,.T.);
#70040=ADVANCED_FACE('',(#10049),#8609,.T.);
#70041=ADVANCED_FACE('',(#10050),#1025,.T.);
#70042=ADVANCED_FACE('',(#10051,#2336),#8610,.T.);
#70043=ADVANCED_FACE('',(#10052),#1026,.T.);
#70044=ADVANCED_FACE('',(#10053),#8611,.T.);
#70045=ADVANCED_FACE('',(#10054),#1027,.T.);
#70046=ADVANCED_FACE('',(#10055),#8612,.T.);
#70047=ADVANCED_FACE('',(#10056),#69008,.T.);
#70048=ADVANCED_FACE('',(#10057),#8613,.T.);
#70049=ADVANCED_FACE('',(#10058,#2337),#8614,.F.);
#70050=ADVANCED_FACE('',(#10059),#69009,.F.);
#70051=ADVANCED_FACE('',(#10060),#69010,.F.);
#70052=ADVANCED_FACE('',(#10061),#8615,.T.);
#70053=ADVANCED_FACE('',(#10062),#541,.T.);
#70054=ADVANCED_FACE('',(#10063),#69011,.F.);
#70055=ADVANCED_FACE('',(#10064),#1840,.F.);
#70056=ADVANCED_FACE('',(#10065),#69012,.F.);
#70057=ADVANCED_FACE('',(#10066),#1841,.F.);
#70058=ADVANCED_FACE('',(#10067),#69013,.F.);
#70059=ADVANCED_FACE('',(#10068),#69014,.F.);
#70060=ADVANCED_FACE('',(#10069),#401,.F.);
#70061=ADVANCED_FACE('',(#10070),#69015,.F.);
#70062=ADVANCED_FACE('',(#10071),#542,.T.);
#70063=ADVANCED_FACE('',(#10072),#69016,.F.);
#70064=ADVANCED_FACE('',(#10073),#543,.T.);
#70065=ADVANCED_FACE('',(#10074),#69017,.F.);
#70066=ADVANCED_FACE('',(#10075),#402,.F.);
#70067=ADVANCED_FACE('',(#10076),#69018,.F.);
#70068=ADVANCED_FACE('',(#10077),#403,.F.);
#70069=ADVANCED_FACE('',(#10078),#404,.F.);
#70070=ADVANCED_FACE('',(#10079),#69019,.F.);
#70071=ADVANCED_FACE('',(#10080),#8616,.F.);
#70072=ADVANCED_FACE('',(#10081),#1028,.F.);
#70073=ADVANCED_FACE('',(#10082),#8617,.F.);
#70074=ADVANCED_FACE('',(#10083),#1029,.F.);
#70075=ADVANCED_FACE('',(#10084),#8618,.F.);
#70076=ADVANCED_FACE('',(#10085),#69020,.F.);
#70077=ADVANCED_FACE('',(#10086),#8619,.F.);
#70078=ADVANCED_FACE('',(#10087,#2338,#2339),#8620,.T.);
#70079=ADVANCED_FACE('',(#10088),#69021,.F.);
#70080=ADVANCED_FACE('',(#10089),#69022,.F.);
#70081=ADVANCED_FACE('',(#10090),#8621,.F.);
#70082=ADVANCED_FACE('',(#10091),#1030,.F.);
#70083=ADVANCED_FACE('',(#10092),#1031,.F.);
#70084=ADVANCED_FACE('',(#10093),#8622,.F.);
#70085=ADVANCED_FACE('',(#10094),#1032,.F.);
#70086=ADVANCED_FACE('',(#10095),#8623,.F.);
#70087=ADVANCED_FACE('',(#10096),#1033,.F.);
#70088=ADVANCED_FACE('',(#10097),#1034,.F.);
#70089=ADVANCED_FACE('',(#10098),#8624,.F.);
#70090=ADVANCED_FACE('',(#10099),#1035,.F.);
#70091=ADVANCED_FACE('',(#10100),#69023,.F.);
#70092=ADVANCED_FACE('',(#10101),#69024,.F.);
#70093=ADVANCED_FACE('',(#10102),#69025,.F.);
#70094=ADVANCED_FACE('',(#10103),#69026,.F.);
#70095=ADVANCED_FACE('',(#10104),#69027,.F.);
#70096=ADVANCED_FACE('',(#10105),#69028,.F.);
#70097=ADVANCED_FACE('',(#10106),#69029,.F.);
#70098=ADVANCED_FACE('',(#10107),#69030,.F.);
#70099=ADVANCED_FACE('',(#10108),#69031,.T.);
#70100=ADVANCED_FACE('',(#10109),#69032,.T.);
#70101=ADVANCED_FACE('',(#10110),#69033,.T.);
#70102=ADVANCED_FACE('',(#10111),#69034,.T.);
#70103=ADVANCED_FACE('',(#10112),#544,.T.);
#70104=ADVANCED_FACE('',(#10113),#545,.T.);
#70105=ADVANCED_FACE('',(#10114),#546,.T.);
#70106=ADVANCED_FACE('',(#10115),#547,.T.);
#70107=ADVANCED_FACE('',(#10116),#405,.T.);
#70108=ADVANCED_FACE('',(#10117),#406,.T.);
#70109=ADVANCED_FACE('',(#10118),#548,.T.);
#70110=ADVANCED_FACE('',(#10119),#549,.T.);
#70111=ADVANCED_FACE('',(#10120),#550,.T.);
#70112=ADVANCED_FACE('',(#10121),#551,.T.);
#70113=ADVANCED_FACE('',(#10122),#552,.T.);
#70114=ADVANCED_FACE('',(#10123),#553,.T.);
#70115=ADVANCED_FACE('',(#10124),#69035,.T.);
#70116=ADVANCED_FACE('',(#10125),#554,.F.);
#70117=ADVANCED_FACE('',(#10126),#555,.T.);
#70118=ADVANCED_FACE('',(#10127),#69036,.T.);
#70119=ADVANCED_FACE('',(#10128),#69037,.T.);
#70120=ADVANCED_FACE('',(#10129),#556,.T.);
#70121=ADVANCED_FACE('',(#10130),#69038,.T.);
#70122=ADVANCED_FACE('',(#10131),#69039,.T.);
#70123=ADVANCED_FACE('',(#10132),#557,.T.);
#70124=ADVANCED_FACE('',(#10133),#558,.T.);
#70125=ADVANCED_FACE('',(#10134),#69040,.T.);
#70126=ADVANCED_FACE('',(#10135),#559,.T.);
#70127=ADVANCED_FACE('',(#10136),#69041,.T.);
#70128=ADVANCED_FACE('',(#10137),#560,.T.);
#70129=ADVANCED_FACE('',(#10138),#69042,.T.);
#70130=ADVANCED_FACE('',(#10139),#561,.T.);
#70131=ADVANCED_FACE('',(#10140),#562,.T.);
#70132=ADVANCED_FACE('',(#10141),#69043,.T.);
#70133=ADVANCED_FACE('',(#10142),#563,.T.);
#70134=ADVANCED_FACE('',(#10143),#69044,.T.);
#70135=ADVANCED_FACE('',(#10144),#564,.T.);
#70136=ADVANCED_FACE('',(#10145),#565,.F.);
#70137=ADVANCED_FACE('',(#10146),#566,.T.);
#70138=ADVANCED_FACE('',(#10147),#567,.T.);
#70139=ADVANCED_FACE('',(#10148),#69045,.T.);
#70140=ADVANCED_FACE('',(#10149),#69046,.T.);
#70141=ADVANCED_FACE('',(#10150),#69047,.T.);
#70142=ADVANCED_FACE('',(#10151),#8625,.T.);
#70143=ADVANCED_FACE('',(#10152),#568,.T.);
#70144=ADVANCED_FACE('',(#10153),#569,.T.);
#70145=ADVANCED_FACE('',(#10154),#8626,.T.);
#70146=ADVANCED_FACE('',(#10155),#69048,.T.);
#70147=ADVANCED_FACE('',(#10156),#570,.F.);
#70148=ADVANCED_FACE('',(#10157),#571,.T.);
#70149=ADVANCED_FACE('',(#10158),#572,.T.);
#70150=ADVANCED_FACE('',(#10159),#573,.F.);
#70151=ADVANCED_FACE('',(#10160),#8627,.T.);
#70152=ADVANCED_FACE('',(#10161),#69049,.T.);
#70153=ADVANCED_FACE('',(#10162),#574,.T.);
#70154=ADVANCED_FACE('',(#10163),#2093,.T.);
#70155=ADVANCED_FACE('',(#10164),#575,.F.);
#70156=ADVANCED_FACE('',(#10165),#8628,.T.);
#70157=ADVANCED_FACE('',(#10166),#576,.T.);
#70158=ADVANCED_FACE('',(#10167),#577,.T.);
#70159=ADVANCED_FACE('',(#10168),#8629,.T.);
#70160=ADVANCED_FACE('',(#10169),#578,.T.);
#70161=ADVANCED_FACE('',(#10170),#8630,.F.);
#70162=ADVANCED_FACE('',(#10171),#69050,.F.);
#70163=ADVANCED_FACE('',(#10172),#69051,.T.);
#70164=ADVANCED_FACE('',(#10173),#69052,.T.);
#70165=ADVANCED_FACE('',(#10174),#8631,.T.);
#70166=ADVANCED_FACE('',(#10175),#69053,.F.);
#70167=ADVANCED_FACE('',(#10176),#8632,.T.);
#70168=ADVANCED_FACE('',(#10177),#69054,.F.);
#70169=ADVANCED_FACE('',(#10178),#407,.T.);
#70170=ADVANCED_FACE('',(#10179),#8633,.T.);
#70171=ADVANCED_FACE('',(#10180),#69055,.T.);
#70172=ADVANCED_FACE('',(#10181),#8634,.T.);
#70173=ADVANCED_FACE('',(#10182),#69056,.T.);
#70174=ADVANCED_FACE('',(#10183),#8635,.T.);
#70175=ADVANCED_FACE('',(#10184),#408,.T.);
#70176=ADVANCED_FACE('',(#10185),#69057,.F.);
#70177=ADVANCED_FACE('',(#10186),#8636,.T.);
#70178=ADVANCED_FACE('',(#10187),#69058,.F.);
#70179=ADVANCED_FACE('',(#10188),#8637,.T.);
#70180=ADVANCED_FACE('',(#10189),#69059,.T.);
#70181=ADVANCED_FACE('',(#10190),#8638,.T.);
#70182=ADVANCED_FACE('',(#10191),#579,.T.);
#70183=ADVANCED_FACE('',(#10192),#8639,.F.);
#70184=ADVANCED_FACE('',(#10193),#8640,.T.);
#70185=ADVANCED_FACE('',(#10194),#580,.T.);
#70186=ADVANCED_FACE('',(#10195),#581,.T.);
#70187=ADVANCED_FACE('',(#10196),#8641,.T.);
#70188=ADVANCED_FACE('',(#10197),#582,.F.);
#70189=ADVANCED_FACE('',(#10198),#2094,.T.);
#70190=ADVANCED_FACE('',(#10199),#583,.T.);
#70191=ADVANCED_FACE('',(#10200),#8642,.F.);
#70192=ADVANCED_FACE('',(#10201),#69060,.F.);
#70193=ADVANCED_FACE('',(#10202),#8643,.T.);
#70194=ADVANCED_FACE('',(#10203),#584,.T.);
#70195=ADVANCED_FACE('',(#10204),#8644,.F.);
#70196=ADVANCED_FACE('',(#10205),#69061,.T.);
#70197=ADVANCED_FACE('',(#10206),#585,.T.);
#70198=ADVANCED_FACE('',(#10207),#69062,.T.);
#70199=ADVANCED_FACE('',(#10208),#69063,.T.);
#70200=ADVANCED_FACE('',(#10209),#69064,.T.);
#70201=ADVANCED_FACE('',(#10210),#69065,.T.);
#70202=ADVANCED_FACE('',(#10211),#586,.T.);
#70203=ADVANCED_FACE('',(#10212),#69066,.T.);
#70204=ADVANCED_FACE('',(#10213),#69067,.F.);
#70205=ADVANCED_FACE('',(#10214),#587,.F.);
#70206=ADVANCED_FACE('',(#10215),#69068,.T.);
#70207=ADVANCED_FACE('',(#10216),#588,.F.);
#70208=ADVANCED_FACE('',(#10217),#69069,.F.);
#70209=ADVANCED_FACE('',(#10218),#589,.F.);
#70210=ADVANCED_FACE('',(#10219),#590,.F.);
#70211=ADVANCED_FACE('',(#10220),#591,.F.);
#70212=ADVANCED_FACE('',(#10221),#592,.F.);
#70213=ADVANCED_FACE('',(#10222),#593,.T.);
#70214=ADVANCED_FACE('',(#10223),#69070,.T.);
#70215=ADVANCED_FACE('',(#10224),#594,.T.);
#70216=ADVANCED_FACE('',(#10225),#595,.T.);
#70217=ADVANCED_FACE('',(#10226),#596,.T.);
#70218=ADVANCED_FACE('',(#10227),#597,.T.);
#70219=ADVANCED_FACE('',(#10228),#598,.T.);
#70220=ADVANCED_FACE('',(#10229),#69071,.T.);
#70221=ADVANCED_FACE('',(#10230),#599,.T.);
#70222=ADVANCED_FACE('',(#10231),#69072,.T.);
#70223=ADVANCED_FACE('',(#10232),#600,.T.);
#70224=ADVANCED_FACE('',(#10233),#69073,.F.);
#70225=ADVANCED_FACE('',(#10234),#601,.F.);
#70226=ADVANCED_FACE('',(#10235),#602,.T.);
#70227=ADVANCED_FACE('',(#10236),#603,.F.);
#70228=ADVANCED_FACE('',(#10237),#604,.T.);
#70229=ADVANCED_FACE('',(#10238),#605,.T.);
#70230=ADVANCED_FACE('',(#10239),#606,.T.);
#70231=ADVANCED_FACE('',(#10240),#607,.T.);
#70232=ADVANCED_FACE('',(#10241),#608,.T.);
#70233=ADVANCED_FACE('',(#10242),#609,.T.);
#70234=ADVANCED_FACE('',(#10243),#610,.T.);
#70235=ADVANCED_FACE('',(#10244),#611,.T.);
#70236=ADVANCED_FACE('',(#10245),#612,.T.);
#70237=ADVANCED_FACE('',(#10246),#613,.T.);
#70238=ADVANCED_FACE('',(#10247),#614,.T.);
#70239=ADVANCED_FACE('',(#10248),#615,.T.);
#70240=ADVANCED_FACE('',(#10249),#616,.T.);
#70241=ADVANCED_FACE('',(#10250),#617,.T.);
#70242=ADVANCED_FACE('',(#10251),#69074,.F.);
#70243=ADVANCED_FACE('',(#10252),#618,.F.);
#70244=ADVANCED_FACE('',(#10253),#69075,.T.);
#70245=ADVANCED_FACE('',(#10254),#619,.T.);
#70246=ADVANCED_FACE('',(#10255),#69076,.T.);
#70247=ADVANCED_FACE('',(#10256),#620,.T.);
#70248=ADVANCED_FACE('',(#10257),#69077,.T.);
#70249=ADVANCED_FACE('',(#10258),#409,.T.);
#70250=ADVANCED_FACE('',(#10259),#69078,.T.);
#70251=ADVANCED_FACE('',(#10260),#621,.T.);
#70252=ADVANCED_FACE('',(#10261),#69079,.T.);
#70253=ADVANCED_FACE('',(#10262),#622,.T.);
#70254=ADVANCED_FACE('',(#10263),#69080,.T.);
#70255=ADVANCED_FACE('',(#10264),#410,.T.);
#70256=ADVANCED_FACE('',(#10265),#69081,.T.);
#70257=ADVANCED_FACE('',(#10266),#623,.T.);
#70258=ADVANCED_FACE('',(#10267),#69082,.T.);
#70259=ADVANCED_FACE('',(#10268),#624,.T.);
#70260=ADVANCED_FACE('',(#10269),#69083,.T.);
#70261=ADVANCED_FACE('',(#10270),#625,.F.);
#70262=ADVANCED_FACE('',(#10271),#626,.F.);
#70263=ADVANCED_FACE('',(#10272),#69084,.F.);
#70264=ADVANCED_FACE('',(#10273),#627,.F.);
#70265=ADVANCED_FACE('',(#10274),#69085,.T.);
#70266=ADVANCED_FACE('',(#10275),#69086,.T.);
#70267=ADVANCED_FACE('',(#10276),#628,.F.);
#70268=ADVANCED_FACE('',(#10277),#629,.T.);
#70269=ADVANCED_FACE('',(#10278),#69087,.T.);
#70270=ADVANCED_FACE('',(#10279),#630,.T.);
#70271=ADVANCED_FACE('',(#10280),#69088,.T.);
#70272=ADVANCED_FACE('',(#10281),#631,.F.);
#70273=ADVANCED_FACE('',(#10282),#411,.T.);
#70274=ADVANCED_FACE('',(#10283),#69089,.T.);
#70275=ADVANCED_FACE('',(#10284),#632,.T.);
#70276=ADVANCED_FACE('',(#10285),#69090,.T.);
#70277=ADVANCED_FACE('',(#10286),#633,.T.);
#70278=ADVANCED_FACE('',(#10287),#69091,.T.);
#70279=ADVANCED_FACE('',(#10288),#412,.T.);
#70280=ADVANCED_FACE('',(#10289),#69092,.T.);
#70281=ADVANCED_FACE('',(#10290),#634,.T.);
#70282=ADVANCED_FACE('',(#10291),#69093,.T.);
#70283=ADVANCED_FACE('',(#10292),#635,.T.);
#70284=ADVANCED_FACE('',(#10293),#69094,.T.);
#70285=ADVANCED_FACE('',(#10294),#69095,.T.);
#70286=ADVANCED_FACE('',(#10295),#69096,.F.);
#70287=ADVANCED_FACE('',(#10296),#636,.F.);
#70288=ADVANCED_FACE('',(#10297),#637,.T.);
#70289=ADVANCED_FACE('',(#10298),#69097,.F.);
#70290=ADVANCED_FACE('',(#10299),#638,.F.);
#70291=ADVANCED_FACE('',(#10300),#639,.T.);
#70292=ADVANCED_FACE('',(#10301),#69098,.T.);
#70293=ADVANCED_FACE('',(#10302),#640,.T.);
#70294=ADVANCED_FACE('',(#10303),#641,.T.);
#70295=ADVANCED_FACE('',(#10304),#642,.T.);
#70296=ADVANCED_FACE('',(#10305),#643,.T.);
#70297=ADVANCED_FACE('',(#10306),#644,.T.);
#70298=ADVANCED_FACE('',(#10307),#645,.T.);
#70299=ADVANCED_FACE('',(#10308),#646,.T.);
#70300=ADVANCED_FACE('',(#10309),#647,.F.);
#70301=ADVANCED_FACE('',(#10310),#648,.T.);
#70302=ADVANCED_FACE('',(#10311),#649,.F.);
#70303=ADVANCED_FACE('',(#10312),#69099,.F.);
#70304=ADVANCED_FACE('',(#10313),#650,.T.);
#70305=ADVANCED_FACE('',(#10314),#69100,.T.);
#70306=ADVANCED_FACE('',(#10315),#651,.T.);
#70307=ADVANCED_FACE('',(#10316),#69101,.T.);
#70308=ADVANCED_FACE('',(#10317),#652,.T.);
#70309=ADVANCED_FACE('',(#10318),#653,.T.);
#70310=ADVANCED_FACE('',(#10319),#654,.T.);
#70311=ADVANCED_FACE('',(#10320),#655,.T.);
#70312=ADVANCED_FACE('',(#10321),#656,.T.);
#70313=ADVANCED_FACE('',(#10322),#69102,.T.);
#70314=ADVANCED_FACE('',(#10323),#657,.T.);
#70315=ADVANCED_FACE('',(#10324),#658,.T.);
#70316=ADVANCED_FACE('',(#10325),#659,.T.);
#70317=ADVANCED_FACE('',(#10326),#660,.T.);
#70318=ADVANCED_FACE('',(#10327),#661,.T.);
#70319=ADVANCED_FACE('',(#10328),#662,.T.);
#70320=ADVANCED_FACE('',(#10329),#69103,.T.);
#70321=ADVANCED_FACE('',(#10330),#663,.T.);
#70322=ADVANCED_FACE('',(#10331),#664,.T.);
#70323=ADVANCED_FACE('',(#10332),#665,.T.);
#70324=ADVANCED_FACE('',(#10333),#666,.T.);
#70325=ADVANCED_FACE('',(#10334),#8645,.T.);
#70326=ADVANCED_FACE('',(#10335),#69104,.T.);
#70327=ADVANCED_FACE('',(#10336),#69105,.T.);
#70328=ADVANCED_FACE('',(#10337),#8646,.T.);
#70329=ADVANCED_FACE('',(#10338),#667,.F.);
#70330=ADVANCED_FACE('',(#10339),#668,.F.);
#70331=ADVANCED_FACE('',(#10340),#69106,.T.);
#70332=ADVANCED_FACE('',(#10341),#8647,.F.);
#70333=ADVANCED_FACE('',(#10342),#8648,.T.);
#70334=ADVANCED_FACE('',(#10343),#669,.F.);
#70335=ADVANCED_FACE('',(#10344),#2095,.T.);
#70336=ADVANCED_FACE('',(#10345),#670,.T.);
#70337=ADVANCED_FACE('',(#10346),#2096,.T.);
#70338=ADVANCED_FACE('',(#10347),#671,.T.);
#70339=ADVANCED_FACE('',(#10348),#8649,.T.);
#70340=ADVANCED_FACE('',(#10349),#672,.F.);
#70341=ADVANCED_FACE('',(#10350),#2097,.T.);
#70342=ADVANCED_FACE('',(#10351),#673,.F.);
#70343=ADVANCED_FACE('',(#10352),#674,.T.);
#70344=ADVANCED_FACE('',(#10353),#675,.T.);
#70345=ADVANCED_FACE('',(#10354),#2098,.T.);
#70346=ADVANCED_FACE('',(#10355),#413,.T.);
#70347=ADVANCED_FACE('',(#10356),#414,.T.);
#70348=ADVANCED_FACE('',(#10357),#2099,.T.);
#70349=ADVANCED_FACE('',(#10358),#676,.T.);
#70350=ADVANCED_FACE('',(#10359),#2100,.T.);
#70351=ADVANCED_FACE('',(#10360),#677,.F.);
#70352=ADVANCED_FACE('',(#10361),#8650,.T.);
#70353=ADVANCED_FACE('',(#10362),#69107,.T.);
#70354=ADVANCED_FACE('',(#10363),#8651,.T.);
#70355=ADVANCED_FACE('',(#10364),#8652,.T.);
#70356=ADVANCED_FACE('',(#10365),#8653,.T.);
#70357=ADVANCED_FACE('',(#10366),#678,.F.);
#70358=ADVANCED_FACE('',(#10367),#2101,.F.);
#70359=ADVANCED_FACE('',(#10368),#2102,.T.);
#70360=ADVANCED_FACE('',(#10369),#679,.F.);
#70361=ADVANCED_FACE('',(#10370),#8654,.T.);
#70362=ADVANCED_FACE('',(#10371),#8655,.T.);
#70363=ADVANCED_FACE('',(#10372),#8656,.T.);
#70364=ADVANCED_FACE('',(#10373),#69108,.T.);
#70365=ADVANCED_FACE('',(#10374),#8657,.T.);
#70366=ADVANCED_FACE('',(#10375),#680,.F.);
#70367=ADVANCED_FACE('',(#10376),#2103,.T.);
#70368=ADVANCED_FACE('',(#10377),#681,.F.);
#70369=ADVANCED_FACE('',(#10378),#682,.F.);
#70370=ADVANCED_FACE('',(#10379),#683,.T.);
#70371=ADVANCED_FACE('',(#10380),#2104,.F.);
#70372=ADVANCED_FACE('',(#10381),#69109,.T.);
#70373=ADVANCED_FACE('',(#10382),#684,.T.);
#70374=ADVANCED_FACE('',(#10383),#685,.T.);
#70375=ADVANCED_FACE('',(#10384),#415,.T.);
#70376=ADVANCED_FACE('',(#10385),#2105,.T.);
#70377=ADVANCED_FACE('',(#10386),#686,.F.);
#70378=ADVANCED_FACE('',(#10387),#2106,.T.);
#70379=ADVANCED_FACE('',(#10388),#687,.F.);
#70380=ADVANCED_FACE('',(#10389),#688,.F.);
#70381=ADVANCED_FACE('',(#10390),#8658,.T.);
#70382=ADVANCED_FACE('',(#10391),#689,.T.);
#70383=ADVANCED_FACE('',(#10392),#2107,.T.);
#70384=ADVANCED_FACE('',(#10393),#690,.T.);
#70385=ADVANCED_FACE('',(#10394),#2108,.T.);
#70386=ADVANCED_FACE('',(#10395),#691,.F.);
#70387=ADVANCED_FACE('',(#10396),#8659,.T.);
#70388=ADVANCED_FACE('',(#10397),#8660,.F.);
#70389=ADVANCED_FACE('',(#10398),#692,.T.);
#70390=ADVANCED_FACE('',(#10399),#693,.F.);
#70391=ADVANCED_FACE('',(#10400),#694,.F.);
#70392=ADVANCED_FACE('',(#10401),#695,.T.);
#70393=ADVANCED_FACE('',(#10402),#2109,.F.);
#70394=ADVANCED_FACE('',(#10403),#696,.T.);
#70395=ADVANCED_FACE('',(#10404),#69110,.T.);
#70396=ADVANCED_FACE('',(#10405),#697,.T.);
#70397=ADVANCED_FACE('',(#10406),#416,.T.);
#70398=ADVANCED_FACE('',(#10407),#698,.F.);
#70399=ADVANCED_FACE('',(#10408),#2110,.T.);
#70400=ADVANCED_FACE('',(#10409),#69111,.F.);
#70401=ADVANCED_FACE('',(#10410),#699,.F.);
#70402=ADVANCED_FACE('',(#10411),#700,.F.);
#70403=ADVANCED_FACE('',(#10412),#69112,.F.);
#70404=ADVANCED_FACE('',(#10413),#69113,.T.);
#70405=ADVANCED_FACE('',(#10414),#701,.F.);
#70406=ADVANCED_FACE('',(#10415),#702,.T.);
#70407=ADVANCED_FACE('',(#10416),#703,.T.);
#70408=ADVANCED_FACE('',(#10417),#704,.T.);
#70409=ADVANCED_FACE('',(#10418),#705,.T.);
#70410=ADVANCED_FACE('',(#10419),#706,.F.);
#70411=ADVANCED_FACE('',(#10420),#707,.F.);
#70412=ADVANCED_FACE('',(#10421),#708,.T.);
#70413=ADVANCED_FACE('',(#10422),#709,.T.);
#70414=ADVANCED_FACE('',(#10423),#710,.T.);
#70415=ADVANCED_FACE('',(#10424),#711,.T.);
#70416=ADVANCED_FACE('',(#10425),#712,.T.);
#70417=ADVANCED_FACE('',(#10426),#713,.T.);
#70418=ADVANCED_FACE('',(#10427),#714,.T.);
#70419=ADVANCED_FACE('',(#10428),#69114,.F.);
#70420=ADVANCED_FACE('',(#10429),#715,.F.);
#70421=ADVANCED_FACE('',(#10430),#69115,.F.);
#70422=ADVANCED_FACE('',(#10431),#716,.F.);
#70423=ADVANCED_FACE('',(#10432),#717,.F.);
#70424=ADVANCED_FACE('',(#10433),#69116,.F.);
#70425=ADVANCED_FACE('',(#10434),#69117,.T.);
#70426=ADVANCED_FACE('',(#10435),#69118,.T.);
#70427=ADVANCED_FACE('',(#10436),#69119,.F.);
#70428=ADVANCED_FACE('',(#10437),#718,.F.);
#70429=ADVANCED_FACE('',(#10438),#719,.F.);
#70430=ADVANCED_FACE('',(#10439),#69120,.F.);
#70431=ADVANCED_FACE('',(#10440),#720,.F.);
#70432=ADVANCED_FACE('',(#10441),#69121,.F.);
#70433=ADVANCED_FACE('',(#10442),#721,.T.);
#70434=ADVANCED_FACE('',(#10443),#722,.T.);
#70435=ADVANCED_FACE('',(#10444),#723,.T.);
#70436=ADVANCED_FACE('',(#10445),#724,.T.);
#70437=ADVANCED_FACE('',(#10446),#725,.T.);
#70438=ADVANCED_FACE('',(#10447),#726,.T.);
#70439=ADVANCED_FACE('',(#10448),#69122,.T.);
#70440=ADVANCED_FACE('',(#10449),#727,.T.);
#70441=ADVANCED_FACE('',(#10450),#728,.T.);
#70442=ADVANCED_FACE('',(#10451),#729,.T.);
#70443=ADVANCED_FACE('',(#10452),#730,.T.);
#70444=ADVANCED_FACE('',(#10453),#731,.T.);
#70445=ADVANCED_FACE('',(#10454),#732,.T.);
#70446=ADVANCED_FACE('',(#10455),#733,.F.);
#70447=ADVANCED_FACE('',(#10456),#734,.F.);
#70448=ADVANCED_FACE('',(#10457),#735,.T.);
#70449=ADVANCED_FACE('',(#10458),#736,.T.);
#70450=ADVANCED_FACE('',(#10459),#737,.T.);
#70451=ADVANCED_FACE('',(#10460),#738,.T.);
#70452=ADVANCED_FACE('',(#10461),#739,.F.);
#70453=ADVANCED_FACE('',(#10462),#740,.T.);
#70454=ADVANCED_FACE('',(#10463),#741,.T.);
#70455=ADVANCED_FACE('',(#10464),#742,.T.);
#70456=ADVANCED_FACE('',(#10465),#743,.T.);
#70457=ADVANCED_FACE('',(#10466),#744,.T.);
#70458=ADVANCED_FACE('',(#10467),#745,.T.);
#70459=ADVANCED_FACE('',(#10468),#746,.T.);
#70460=ADVANCED_FACE('',(#10469),#69123,.T.);
#70461=ADVANCED_FACE('',(#10470),#747,.T.);
#70462=ADVANCED_FACE('',(#10471),#748,.T.);
#70463=ADVANCED_FACE('',(#10472),#749,.T.);
#70464=ADVANCED_FACE('',(#10473),#750,.T.);
#70465=ADVANCED_FACE('',(#10474),#8661,.T.);
#70466=ADVANCED_FACE('',(#10475),#1036,.T.);
#70467=ADVANCED_FACE('',(#10476),#8662,.T.);
#70468=ADVANCED_FACE('',(#10477),#1037,.T.);
#70469=ADVANCED_FACE('',(#10478),#1038,.T.);
#70470=ADVANCED_FACE('',(#10479),#8663,.T.);
#70471=ADVANCED_FACE('',(#10480),#1039,.T.);
#70472=ADVANCED_FACE('',(#10481),#8664,.T.);
#70473=ADVANCED_FACE('',(#10482),#1040,.T.);
#70474=ADVANCED_FACE('',(#10483),#1041,.T.);
#70475=ADVANCED_FACE('',(#10484),#8665,.T.);
#70476=ADVANCED_FACE('',(#10485),#1042,.T.);
#70477=ADVANCED_FACE('',(#10486),#8666,.T.);
#70478=ADVANCED_FACE('',(#10487),#8667,.T.);
#70479=ADVANCED_FACE('',(#10488),#1043,.T.);
#70480=ADVANCED_FACE('',(#10489),#8668,.T.);
#70481=ADVANCED_FACE('',(#10490,#2340),#8669,.F.);
#70482=ADVANCED_FACE('',(#10491),#2111,.T.);
#70483=ADVANCED_FACE('',(#10492,#2341),#8670,.T.);
#70484=ADVANCED_FACE('',(#10493),#2112,.T.);
#70485=ADVANCED_FACE('',(#10494),#2113,.T.);
#70486=ADVANCED_FACE('',(#10495,#2342),#8671,.T.);
#70487=ADVANCED_FACE('',(#10496),#1842,.T.);
#70488=ADVANCED_FACE('',(#10497,#2343),#8672,.T.);
#70489=ADVANCED_FACE('',(#10498),#69124,.T.);
#70490=ADVANCED_FACE('',(#10499),#2114,.T.);
#70491=ADVANCED_FACE('',(#10500),#2115,.T.);
#70492=ADVANCED_FACE('',(#10501),#2116,.T.);
#70493=ADVANCED_FACE('',(#10502),#2117,.T.);
#70494=ADVANCED_FACE('',(#10503),#2118,.T.);
#70495=ADVANCED_FACE('',(#10504),#2119,.T.);
#70496=ADVANCED_FACE('',(#10505),#2120,.T.);
#70497=ADVANCED_FACE('',(#10506),#2121,.T.);
#70498=ADVANCED_FACE('',(#10507),#1044,.F.);
#70499=ADVANCED_FACE('',(#10508),#2122,.T.);
#70500=ADVANCED_FACE('',(#10509),#2123,.T.);
#70501=ADVANCED_FACE('',(#10510),#2124,.T.);
#70502=ADVANCED_FACE('',(#10511),#2125,.T.);
#70503=ADVANCED_FACE('',(#10512),#2126,.T.);
#70504=ADVANCED_FACE('',(#10513),#8673,.T.);
#70505=ADVANCED_FACE('',(#10514),#2127,.T.);
#70506=ADVANCED_FACE('',(#10515),#2128,.T.);
#70507=ADVANCED_FACE('',(#10516),#2129,.T.);
#70508=ADVANCED_FACE('',(#10517),#2130,.T.);
#70509=ADVANCED_FACE('',(#10518),#2131,.T.);
#70510=ADVANCED_FACE('',(#10519,#2344),#8674,.T.);
#70511=ADVANCED_FACE('',(#10520),#2132,.T.);
#70512=ADVANCED_FACE('',(#10521),#1045,.F.);
#70513=ADVANCED_FACE('',(#10522,#2345),#8675,.T.);
#70514=ADVANCED_FACE('',(#10523),#69125,.F.);
#70515=ADVANCED_FACE('',(#10524),#69126,.T.);
#70516=ADVANCED_FACE('',(#10525),#69127,.T.);
#70517=ADVANCED_FACE('',(#10526),#1843,.T.);
#70518=ADVANCED_FACE('',(#10527),#69128,.T.);
#70519=ADVANCED_FACE('',(#10528),#751,.F.);
#70520=ADVANCED_FACE('',(#10529),#69129,.T.);
#70521=ADVANCED_FACE('',(#10530),#752,.F.);
#70522=ADVANCED_FACE('',(#10531),#69130,.T.);
#70523=ADVANCED_FACE('',(#10532),#1844,.T.);
#70524=ADVANCED_FACE('',(#10533),#69131,.T.);
#70525=ADVANCED_FACE('',(#10534),#69132,.F.);
#70526=ADVANCED_FACE('',(#10535),#8676,.T.);
#70527=ADVANCED_FACE('',(#10536),#69133,.T.);
#70528=ADVANCED_FACE('',(#10537),#8677,.T.);
#70529=ADVANCED_FACE('',(#10538),#69134,.T.);
#70530=ADVANCED_FACE('',(#10539),#8678,.T.);
#70531=ADVANCED_FACE('',(#10540),#69135,.F.);
#70532=ADVANCED_FACE('',(#10541),#8679,.T.);
#70533=ADVANCED_FACE('',(#10542),#8680,.F.);
#70534=ADVANCED_FACE('',(#10543),#69136,.T.);
#70535=ADVANCED_FACE('',(#10544),#1845,.T.);
#70536=ADVANCED_FACE('',(#10545),#69137,.T.);
#70537=ADVANCED_FACE('',(#10546),#1846,.T.);
#70538=ADVANCED_FACE('',(#10547),#69138,.T.);
#70539=ADVANCED_FACE('',(#10548),#1847,.T.);
#70540=ADVANCED_FACE('',(#10549),#69139,.T.);
#70541=ADVANCED_FACE('',(#10550),#1848,.T.);
#70542=ADVANCED_FACE('',(#10551),#69140,.T.);
#70543=ADVANCED_FACE('',(#10552),#8681,.T.);
#70544=ADVANCED_FACE('',(#10553),#69141,.T.);
#70545=ADVANCED_FACE('',(#10554),#1849,.T.);
#70546=ADVANCED_FACE('',(#10555),#69142,.T.);
#70547=ADVANCED_FACE('',(#10556),#753,.F.);
#70548=ADVANCED_FACE('',(#10557),#69143,.T.);
#70549=ADVANCED_FACE('',(#10558),#754,.F.);
#70550=ADVANCED_FACE('',(#10559),#69144,.T.);
#70551=ADVANCED_FACE('',(#10560),#1850,.T.);
#70552=ADVANCED_FACE('',(#10561),#69145,.T.);
#70553=ADVANCED_FACE('',(#10562),#8682,.T.);
#70554=ADVANCED_FACE('',(#10563),#69146,.T.);
#70555=ADVANCED_FACE('',(#10564),#1851,.T.);
#70556=ADVANCED_FACE('',(#10565),#69147,.T.);
#70557=ADVANCED_FACE('',(#10566),#1852,.T.);
#70558=ADVANCED_FACE('',(#10567),#69148,.T.);
#70559=ADVANCED_FACE('',(#10568),#1853,.T.);
#70560=ADVANCED_FACE('',(#10569),#69149,.T.);
#70561=ADVANCED_FACE('',(#10570),#1854,.T.);
#70562=ADVANCED_FACE('',(#10571),#69150,.T.);
#70563=ADVANCED_FACE('',(#10572),#69151,.F.);
#70564=ADVANCED_FACE('',(#10573),#8683,.T.);
#70565=ADVANCED_FACE('',(#10574),#8684,.T.);
#70566=ADVANCED_FACE('',(#10575),#69152,.F.);
#70567=ADVANCED_FACE('',(#10576),#8685,.T.);
#70568=ADVANCED_FACE('',(#10577),#69153,.F.);
#70569=ADVANCED_FACE('',(#10578),#8686,.T.);
#70570=ADVANCED_FACE('',(#10579),#69154,.F.);
#70571=ADVANCED_FACE('',(#10580),#8687,.T.);
#70572=ADVANCED_FACE('',(#10581),#8688,.F.);
#70573=ADVANCED_FACE('',(#10582),#8689,.T.);
#70574=ADVANCED_FACE('',(#10583,#2346),#8690,.T.);
#70575=ADVANCED_FACE('',(#10584),#69155,.T.);
#70576=ADVANCED_FACE('',(#10585),#2133,.T.);
#70577=ADVANCED_FACE('',(#10586),#2134,.T.);
#70578=ADVANCED_FACE('',(#10587),#69156,.T.);
#70579=ADVANCED_FACE('',(#10588),#2135,.T.);
#70580=ADVANCED_FACE('',(#10589,#2347),#8691,.T.);
#70581=ADVANCED_FACE('',(#10590),#69157,.F.);
#70582=ADVANCED_FACE('',(#10591),#69158,.T.);
#70583=ADVANCED_FACE('',(#10592),#69159,.F.);
#70584=ADVANCED_FACE('',(#10593),#2136,.F.);
#70585=ADVANCED_FACE('',(#10594),#2137,.F.);
#70586=ADVANCED_FACE('',(#10595),#2138,.F.);
#70587=ADVANCED_FACE('',(#10596),#1855,.F.);
#70588=ADVANCED_FACE('',(#10597),#755,.T.);
#70589=ADVANCED_FACE('',(#10598),#756,.T.);
#70590=ADVANCED_FACE('',(#10599),#1856,.T.);
#70591=ADVANCED_FACE('',(#10600),#1046,.F.);
#70592=ADVANCED_FACE('',(#10601),#1047,.F.);
#70593=ADVANCED_FACE('',(#10602),#1048,.T.);
#70594=ADVANCED_FACE('',(#10603),#1049,.T.);
#70595=ADVANCED_FACE('',(#10604),#2139,.T.);
#70596=ADVANCED_FACE('',(#10605),#2140,.T.);
#70597=ADVANCED_FACE('',(#10606),#2141,.T.);
#70598=ADVANCED_FACE('',(#10607),#2142,.T.);
#70599=ADVANCED_FACE('',(#10608),#2143,.T.);
#70600=ADVANCED_FACE('',(#10609),#2144,.T.);
#70601=ADVANCED_FACE('',(#10610),#2145,.T.);
#70602=ADVANCED_FACE('',(#10611),#2146,.T.);
#70603=ADVANCED_FACE('',(#10612),#2147,.T.);
#70604=ADVANCED_FACE('',(#10613),#2148,.T.);
#70605=ADVANCED_FACE('',(#10614),#2149,.T.);
#70606=ADVANCED_FACE('',(#10615),#2150,.T.);
#70607=ADVANCED_FACE('',(#10616),#2151,.F.);
#70608=ADVANCED_FACE('',(#10617),#2152,.F.);
#70609=ADVANCED_FACE('',(#10618),#2153,.F.);
#70610=ADVANCED_FACE('',(#10619),#2154,.F.);
#70611=ADVANCED_FACE('',(#10620),#2155,.F.);
#70612=ADVANCED_FACE('',(#10621),#2156,.F.);
#70613=ADVANCED_FACE('',(#10622),#2157,.F.);
#70614=ADVANCED_FACE('',(#10623),#2158,.F.);
#70615=ADVANCED_FACE('',(#10624),#2159,.F.);
#70616=ADVANCED_FACE('',(#10625),#2160,.F.);
#70617=ADVANCED_FACE('',(#10626),#2161,.F.);
#70618=ADVANCED_FACE('',(#10627),#2162,.F.);
#70619=ADVANCED_FACE('',(#10628),#2163,.F.);
#70620=ADVANCED_FACE('',(#10629),#2164,.T.);
#70621=ADVANCED_FACE('',(#10630),#2165,.T.);
#70622=ADVANCED_FACE('',(#10631),#2166,.T.);
#70623=ADVANCED_FACE('',(#10632),#2167,.T.);
#70624=ADVANCED_FACE('',(#10633),#2168,.T.);
#70625=ADVANCED_FACE('',(#10634),#2169,.T.);
#70626=ADVANCED_FACE('',(#10635),#2170,.T.);
#70627=ADVANCED_FACE('',(#10636),#2171,.T.);
#70628=ADVANCED_FACE('',(#10637),#2172,.T.);
#70629=ADVANCED_FACE('',(#10638),#2173,.T.);
#70630=ADVANCED_FACE('',(#10639),#2174,.T.);
#70631=ADVANCED_FACE('',(#10640),#2175,.F.);
#70632=ADVANCED_FACE('',(#10641),#1050,.F.);
#70633=ADVANCED_FACE('',(#10642),#8692,.T.);
#70634=ADVANCED_FACE('',(#10643),#1857,.T.);
#70635=ADVANCED_FACE('',(#10644),#8693,.T.);
#70636=ADVANCED_FACE('',(#10645),#1051,.F.);
#70637=ADVANCED_FACE('',(#10646),#8694,.T.);
#70638=ADVANCED_FACE('',(#10647),#1858,.T.);
#70639=ADVANCED_FACE('',(#10648),#8695,.T.);
#70640=ADVANCED_FACE('',(#10649),#1052,.F.);
#70641=ADVANCED_FACE('',(#10650),#8696,.T.);
#70642=ADVANCED_FACE('',(#10651),#1859,.T.);
#70643=ADVANCED_FACE('',(#10652),#8697,.T.);
#70644=ADVANCED_FACE('',(#10653),#1053,.F.);
#70645=ADVANCED_FACE('',(#10654),#2176,.T.);
#70646=ADVANCED_FACE('',(#10655),#8698,.T.);
#70647=ADVANCED_FACE('',(#10656),#8699,.T.);
#70648=ADVANCED_FACE('',(#10657,#2348),#8700,.F.);
#70649=ADVANCED_FACE('',(#10658),#1860,.T.);
#70650=ADVANCED_FACE('',(#10659),#1861,.T.);
#70651=ADVANCED_FACE('',(#10660),#2177,.T.);
#70652=ADVANCED_FACE('',(#10661),#8701,.T.);
#70653=ADVANCED_FACE('',(#10662,#2349),#8702,.F.);
#70654=ADVANCED_FACE('',(#10663),#1862,.T.);
#70655=ADVANCED_FACE('',(#10664),#1863,.T.);
#70656=ADVANCED_FACE('',(#10665),#2178,.F.);
#70657=ADVANCED_FACE('',(#10666),#2179,.F.);
#70658=ADVANCED_FACE('',(#10667),#8703,.T.);
#70659=ADVANCED_FACE('',(#10668),#1054,.F.);
#70660=ADVANCED_FACE('',(#10669),#1055,.F.);
#70661=ADVANCED_FACE('',(#10670),#1056,.F.);
#70662=ADVANCED_FACE('',(#10671),#1057,.F.);
#70663=ADVANCED_FACE('',(#10672),#8704,.T.);
#70664=ADVANCED_FACE('',(#10673),#8705,.T.);
#70665=ADVANCED_FACE('',(#10674),#8706,.T.);
#70666=ADVANCED_FACE('',(#10675),#8707,.T.);
#70667=ADVANCED_FACE('',(#10676),#8708,.T.);
#70668=ADVANCED_FACE('',(#10677),#8709,.T.);
#70669=ADVANCED_FACE('',(#10678),#8710,.T.);
#70670=ADVANCED_FACE('',(#10679),#8711,.T.);
#70671=ADVANCED_FACE('',(#10680),#757,.T.);
#70672=ADVANCED_FACE('',(#10681),#758,.T.);
#70673=ADVANCED_FACE('',(#10682),#1864,.T.);
#70674=ADVANCED_FACE('',(#10683),#1865,.F.);
#70675=ADVANCED_FACE('',(#10684),#1058,.T.);
#70676=ADVANCED_FACE('',(#10685),#1059,.T.);
#70677=ADVANCED_FACE('',(#10686),#1060,.T.);
#70678=ADVANCED_FACE('',(#10687),#1061,.F.);
#70679=ADVANCED_FACE('',(#10688),#1062,.F.);
#70680=ADVANCED_FACE('',(#10689,#2350,#2351,#2352,#2353,#2354,#2355,#2356,
#2357,#2358,#2359,#2360,#2361,#2362,#2363,#2364,#2365,#2366,#2367,#2368,
#2369,#2370,#2371,#2372,#2373,#2374,#2375,#2376,#2377,#2378,#2379,#2380,
#2381,#2382,#2383,#2384,#2385,#2386,#2387,#2388,#2389,#2390,#2391,#2392,
#2393,#2394,#2395,#2396,#2397,#2398,#2399,#2400,#2401,#2402,#2403,#2404,
#2405,#2406,#2407,#2408,#2409,#2410,#2411,#2412,#2413,#2414,#2415,#2416,
#2417,#2418,#2419,#2420,#2421,#2422,#2423,#2424,#2425,#2426,#2427,#2428,
#2429,#2430,#2431,#2432,#2433,#2434,#2435,#2436,#2437,#2438,#2439,#2440,
#2441,#2442,#2443,#2444,#2445,#2446,#2447,#2448,#2449,#2450,#2451,#2452,
#2453,#2454,#2455,#2456,#2457,#2458,#2459,#2460,#2461,#2462,#2463,#2464,
#2465,#2466,#2467,#2468,#2469,#2470,#2471,#2472,#2473,#2474,#2475,#2476,
#2477,#2478,#2479,#2480,#2481,#2482,#2483,#2484,#2485,#2486,#2487,#2488,
#2489,#2490,#2491,#2492,#2493,#2494,#2495,#2496,#2497,#2498,#2499,#2500,
#2501,#2502,#2503,#2504,#2505,#2506,#2507,#2508,#2509,#2510,#2511,#2512,
#2513,#2514,#2515,#2516,#2517,#2518,#2519,#2520,#2521,#2522,#2523,#2524,
#2525,#2526),#8712,.T.);
#70681=ADVANCED_FACE('',(#10690,#2527,#2528,#2529,#2530,#2531,#2532,#2533,
#2534,#2535,#2536,#2537,#2538,#2539,#2540,#2541,#2542,#2543,#2544,#2545,
#2546,#2547,#2548,#2549,#2550,#2551,#2552,#2553,#2554,#2555,#2556,#2557,
#2558,#2559,#2560,#2561,#2562,#2563,#2564,#2565,#2566,#2567,#2568,#2569,
#2570,#2571,#2572,#2573,#2574,#2575,#2576,#2577,#2578,#2579,#2580,#2581,
#2582,#2583,#2584,#2585,#2586,#2587,#2588,#2589,#2590,#2591,#2592,#2593,
#2594,#2595,#2596,#2597,#2598,#2599,#2600,#2601,#2602,#2603,#2604,#2605,
#2606,#2607,#2608,#2609,#2610,#2611,#2612,#2613,#2614,#2615,#2616,#2617,
#2618,#2619,#2620,#2621,#2622,#2623,#2624,#2625,#2626,#2627,#2628,#2629,
#2630,#2631,#2632,#2633,#2634,#2635,#2636,#2637,#2638,#2639,#2640,#2641,
#2642,#2643,#2644,#2645,#2646,#2647,#2648,#2649,#2650,#2651,#2652,#2653,
#2654,#2655,#2656,#2657,#2658,#2659,#2660,#2661,#2662,#2663,#2664,#2665,
#2666,#2667,#2668,#2669,#2670,#2671,#2672,#2673,#2674,#2675,#2676,#2677,
#2678,#2679,#2680,#2681,#2682,#2683,#2684,#2685,#2686,#2687,#2688,#2689,
#2690,#2691,#2692,#2693,#2694,#2695,#2696,#2697,#2698,#2699,#2700,#2701,
#2702,#2703,#2704,#2705,#2706,#2707,#2708,#2709,#2710,#2711),#8713,.T.);
#70682=ADVANCED_FACE('',(#10691),#1063,.F.);
#70683=ADVANCED_FACE('',(#10692),#8714,.F.);
#70684=ADVANCED_FACE('',(#10693),#8715,.F.);
#70685=ADVANCED_FACE('',(#10694),#8716,.F.);
#70686=ADVANCED_FACE('',(#10695),#1064,.F.);
#70687=ADVANCED_FACE('',(#10696),#1065,.F.);
#70688=ADVANCED_FACE('',(#10697),#8717,.F.);
#70689=ADVANCED_FACE('',(#10698),#8718,.F.);
#70690=ADVANCED_FACE('',(#10699),#1066,.F.);
#70691=ADVANCED_FACE('',(#10700),#8719,.F.);
#70692=ADVANCED_FACE('',(#10701),#8720,.F.);
#70693=ADVANCED_FACE('',(#10702),#8721,.F.);
#70694=ADVANCED_FACE('',(#10703),#1067,.F.);
#70695=ADVANCED_FACE('',(#10704),#1068,.F.);
#70696=ADVANCED_FACE('',(#10705),#8722,.F.);
#70697=ADVANCED_FACE('',(#10706),#8723,.F.);
#70698=ADVANCED_FACE('',(#10707),#8724,.F.);
#70699=ADVANCED_FACE('',(#10708),#1069,.F.);
#70700=ADVANCED_FACE('',(#10709),#1070,.F.);
#70701=ADVANCED_FACE('',(#10710),#8725,.F.);
#70702=ADVANCED_FACE('',(#10711),#8726,.F.);
#70703=ADVANCED_FACE('',(#10712),#8727,.F.);
#70704=ADVANCED_FACE('',(#10713),#1071,.F.);
#70705=ADVANCED_FACE('',(#10714),#1072,.F.);
#70706=ADVANCED_FACE('',(#10715),#8728,.F.);
#70707=ADVANCED_FACE('',(#10716),#8729,.F.);
#70708=ADVANCED_FACE('',(#10717),#8730,.F.);
#70709=ADVANCED_FACE('',(#10718),#1073,.F.);
#70710=ADVANCED_FACE('',(#10719),#1074,.F.);
#70711=ADVANCED_FACE('',(#10720),#8731,.F.);
#70712=ADVANCED_FACE('',(#10721),#8732,.F.);
#70713=ADVANCED_FACE('',(#10722),#8733,.F.);
#70714=ADVANCED_FACE('',(#10723),#1075,.F.);
#70715=ADVANCED_FACE('',(#10724),#1076,.F.);
#70716=ADVANCED_FACE('',(#10725),#8734,.F.);
#70717=ADVANCED_FACE('',(#10726),#1077,.F.);
#70718=ADVANCED_FACE('',(#10727),#8735,.F.);
#70719=ADVANCED_FACE('',(#10728),#1078,.F.);
#70720=ADVANCED_FACE('',(#10729),#8736,.F.);
#70721=ADVANCED_FACE('',(#10730),#1079,.F.);
#70722=ADVANCED_FACE('',(#10731),#1080,.F.);
#70723=ADVANCED_FACE('',(#10732),#8737,.F.);
#70724=ADVANCED_FACE('',(#10733),#1081,.F.);
#70725=ADVANCED_FACE('',(#10734),#8738,.F.);
#70726=ADVANCED_FACE('',(#10735),#1082,.F.);
#70727=ADVANCED_FACE('',(#10736),#8739,.F.);
#70728=ADVANCED_FACE('',(#10737),#1083,.F.);
#70729=ADVANCED_FACE('',(#10738),#8740,.F.);
#70730=ADVANCED_FACE('',(#10739),#1084,.F.);
#70731=ADVANCED_FACE('',(#10740),#8741,.F.);
#70732=ADVANCED_FACE('',(#10741),#1085,.F.);
#70733=ADVANCED_FACE('',(#10742),#8742,.F.);
#70734=ADVANCED_FACE('',(#10743),#1086,.F.);
#70735=ADVANCED_FACE('',(#10744),#8743,.F.);
#70736=ADVANCED_FACE('',(#10745),#1087,.F.);
#70737=ADVANCED_FACE('',(#10746),#8744,.F.);
#70738=ADVANCED_FACE('',(#10747),#8745,.F.);
#70739=ADVANCED_FACE('',(#10748),#1088,.F.);
#70740=ADVANCED_FACE('',(#10749),#8746,.F.);
#70741=ADVANCED_FACE('',(#10750),#1089,.F.);
#70742=ADVANCED_FACE('',(#10751),#8747,.F.);
#70743=ADVANCED_FACE('',(#10752),#1090,.F.);
#70744=ADVANCED_FACE('',(#10753),#8748,.F.);
#70745=ADVANCED_FACE('',(#10754),#1091,.F.);
#70746=ADVANCED_FACE('',(#10755),#8749,.F.);
#70747=ADVANCED_FACE('',(#10756),#1092,.F.);
#70748=ADVANCED_FACE('',(#10757),#8750,.F.);
#70749=ADVANCED_FACE('',(#10758),#1093,.F.);
#70750=ADVANCED_FACE('',(#10759),#8751,.F.);
#70751=ADVANCED_FACE('',(#10760),#1094,.F.);
#70752=ADVANCED_FACE('',(#10761),#8752,.F.);
#70753=ADVANCED_FACE('',(#10762),#1095,.F.);
#70754=ADVANCED_FACE('',(#10763),#8753,.F.);
#70755=ADVANCED_FACE('',(#10764),#1096,.F.);
#70756=ADVANCED_FACE('',(#10765),#8754,.F.);
#70757=ADVANCED_FACE('',(#10766),#1097,.F.);
#70758=ADVANCED_FACE('',(#10767),#8755,.F.);
#70759=ADVANCED_FACE('',(#10768),#1098,.F.);
#70760=ADVANCED_FACE('',(#10769),#8756,.F.);
#70761=ADVANCED_FACE('',(#10770),#1099,.F.);
#70762=ADVANCED_FACE('',(#10771),#8757,.F.);
#70763=ADVANCED_FACE('',(#10772),#1100,.F.);
#70764=ADVANCED_FACE('',(#10773),#8758,.F.);
#70765=ADVANCED_FACE('',(#10774),#1101,.F.);
#70766=ADVANCED_FACE('',(#10775),#8759,.F.);
#70767=ADVANCED_FACE('',(#10776),#1102,.F.);
#70768=ADVANCED_FACE('',(#10777),#8760,.F.);
#70769=ADVANCED_FACE('',(#10778),#1103,.F.);
#70770=ADVANCED_FACE('',(#10779),#8761,.F.);
#70771=ADVANCED_FACE('',(#10780),#1104,.F.);
#70772=ADVANCED_FACE('',(#10781),#1105,.F.);
#70773=ADVANCED_FACE('',(#10782),#8762,.F.);
#70774=ADVANCED_FACE('',(#10783),#1106,.F.);
#70775=ADVANCED_FACE('',(#10784),#8763,.F.);
#70776=ADVANCED_FACE('',(#10785),#1107,.F.);
#70777=ADVANCED_FACE('',(#10786),#8764,.F.);
#70778=ADVANCED_FACE('',(#10787),#1108,.F.);
#70779=ADVANCED_FACE('',(#10788),#8765,.F.);
#70780=ADVANCED_FACE('',(#10789),#1109,.F.);
#70781=ADVANCED_FACE('',(#10790),#8766,.F.);
#70782=ADVANCED_FACE('',(#10791),#1110,.F.);
#70783=ADVANCED_FACE('',(#10792),#8767,.F.);
#70784=ADVANCED_FACE('',(#10793),#1111,.F.);
#70785=ADVANCED_FACE('',(#10794),#8768,.F.);
#70786=ADVANCED_FACE('',(#10795),#1112,.F.);
#70787=ADVANCED_FACE('',(#10796),#8769,.F.);
#70788=ADVANCED_FACE('',(#10797),#8770,.F.);
#70789=ADVANCED_FACE('',(#10798),#1113,.F.);
#70790=ADVANCED_FACE('',(#10799),#8771,.F.);
#70791=ADVANCED_FACE('',(#10800),#1114,.F.);
#70792=ADVANCED_FACE('',(#10801),#8772,.F.);
#70793=ADVANCED_FACE('',(#10802),#1115,.F.);
#70794=ADVANCED_FACE('',(#10803),#8773,.F.);
#70795=ADVANCED_FACE('',(#10804),#1116,.F.);
#70796=ADVANCED_FACE('',(#10805),#8774,.F.);
#70797=ADVANCED_FACE('',(#10806),#1117,.F.);
#70798=ADVANCED_FACE('',(#10807),#8775,.F.);
#70799=ADVANCED_FACE('',(#10808),#1118,.F.);
#70800=ADVANCED_FACE('',(#10809),#8776,.F.);
#70801=ADVANCED_FACE('',(#10810),#1119,.F.);
#70802=ADVANCED_FACE('',(#10811),#8777,.F.);
#70803=ADVANCED_FACE('',(#10812),#1120,.F.);
#70804=ADVANCED_FACE('',(#10813),#8778,.F.);
#70805=ADVANCED_FACE('',(#10814),#1121,.F.);
#70806=ADVANCED_FACE('',(#10815),#8779,.F.);
#70807=ADVANCED_FACE('',(#10816),#1122,.F.);
#70808=ADVANCED_FACE('',(#10817),#8780,.F.);
#70809=ADVANCED_FACE('',(#10818),#1123,.F.);
#70810=ADVANCED_FACE('',(#10819),#8781,.F.);
#70811=ADVANCED_FACE('',(#10820),#1124,.F.);
#70812=ADVANCED_FACE('',(#10821),#8782,.F.);
#70813=ADVANCED_FACE('',(#10822),#1125,.F.);
#70814=ADVANCED_FACE('',(#10823),#1126,.F.);
#70815=ADVANCED_FACE('',(#10824),#8783,.F.);
#70816=ADVANCED_FACE('',(#10825),#1127,.F.);
#70817=ADVANCED_FACE('',(#10826),#8784,.F.);
#70818=ADVANCED_FACE('',(#10827),#1128,.F.);
#70819=ADVANCED_FACE('',(#10828),#8785,.F.);
#70820=ADVANCED_FACE('',(#10829),#1129,.F.);
#70821=ADVANCED_FACE('',(#10830),#8786,.F.);
#70822=ADVANCED_FACE('',(#10831),#1130,.F.);
#70823=ADVANCED_FACE('',(#10832),#8787,.F.);
#70824=ADVANCED_FACE('',(#10833),#1131,.F.);
#70825=ADVANCED_FACE('',(#10834),#8788,.F.);
#70826=ADVANCED_FACE('',(#10835),#1132,.F.);
#70827=ADVANCED_FACE('',(#10836),#8789,.F.);
#70828=ADVANCED_FACE('',(#10837),#1133,.F.);
#70829=ADVANCED_FACE('',(#10838),#8790,.F.);
#70830=ADVANCED_FACE('',(#10839),#1134,.F.);
#70831=ADVANCED_FACE('',(#10840),#8791,.F.);
#70832=ADVANCED_FACE('',(#10841),#1135,.F.);
#70833=ADVANCED_FACE('',(#10842),#8792,.F.);
#70834=ADVANCED_FACE('',(#10843),#1136,.F.);
#70835=ADVANCED_FACE('',(#10844),#8793,.F.);
#70836=ADVANCED_FACE('',(#10845),#1137,.F.);
#70837=ADVANCED_FACE('',(#10846),#8794,.F.);
#70838=ADVANCED_FACE('',(#10847),#1138,.F.);
#70839=ADVANCED_FACE('',(#10848),#8795,.F.);
#70840=ADVANCED_FACE('',(#10849),#1139,.F.);
#70841=ADVANCED_FACE('',(#10850),#8796,.F.);
#70842=ADVANCED_FACE('',(#10851),#1140,.F.);
#70843=ADVANCED_FACE('',(#10852),#8797,.F.);
#70844=ADVANCED_FACE('',(#10853),#1141,.F.);
#70845=ADVANCED_FACE('',(#10854),#8798,.F.);
#70846=ADVANCED_FACE('',(#10855),#1142,.F.);
#70847=ADVANCED_FACE('',(#10856),#8799,.F.);
#70848=ADVANCED_FACE('',(#10857),#8800,.F.);
#70849=ADVANCED_FACE('',(#10858),#1143,.F.);
#70850=ADVANCED_FACE('',(#10859),#8801,.F.);
#70851=ADVANCED_FACE('',(#10860),#1144,.F.);
#70852=ADVANCED_FACE('',(#10861),#8802,.F.);
#70853=ADVANCED_FACE('',(#10862),#1145,.F.);
#70854=ADVANCED_FACE('',(#10863),#8803,.F.);
#70855=ADVANCED_FACE('',(#10864),#1146,.F.);
#70856=ADVANCED_FACE('',(#10865),#8804,.F.);
#70857=ADVANCED_FACE('',(#10866),#1147,.F.);
#70858=ADVANCED_FACE('',(#10867),#8805,.F.);
#70859=ADVANCED_FACE('',(#10868),#1148,.F.);
#70860=ADVANCED_FACE('',(#10869),#8806,.F.);
#70861=ADVANCED_FACE('',(#10870),#1149,.F.);
#70862=ADVANCED_FACE('',(#10871),#1150,.F.);
#70863=ADVANCED_FACE('',(#10872),#1151,.F.);
#70864=ADVANCED_FACE('',(#10873),#69160,.F.);
#70865=ADVANCED_FACE('',(#10874),#1152,.F.);
#70866=ADVANCED_FACE('',(#10875),#1153,.F.);
#70867=ADVANCED_FACE('',(#10876),#1154,.F.);
#70868=ADVANCED_FACE('',(#10877,#2712),#8807,.T.);
#70869=ADVANCED_FACE('',(#10878,#2713),#8808,.T.);
#70870=ADVANCED_FACE('',(#10879,#2714),#8809,.T.);
#70871=ADVANCED_FACE('',(#10880),#2180,.F.);
#70872=ADVANCED_FACE('',(#10881),#2181,.F.);
#70873=ADVANCED_FACE('',(#10882),#2182,.F.);
#70874=ADVANCED_FACE('',(#10883),#2183,.F.);
#70875=ADVANCED_FACE('',(#10884),#2184,.F.);
#70876=ADVANCED_FACE('',(#10885),#2185,.F.);
#70877=ADVANCED_FACE('',(#10886),#2186,.F.);
#70878=ADVANCED_FACE('',(#10887),#2187,.F.);
#70879=ADVANCED_FACE('',(#10888),#1155,.F.);
#70880=ADVANCED_FACE('',(#10889),#1156,.F.);
#70881=ADVANCED_FACE('',(#10890),#1157,.F.);
#70882=ADVANCED_FACE('',(#10891),#8810,.F.);
#70883=ADVANCED_FACE('',(#10892),#1158,.F.);
#70884=ADVANCED_FACE('',(#10893),#8811,.F.);
#70885=ADVANCED_FACE('',(#10894),#1159,.F.);
#70886=ADVANCED_FACE('',(#10895),#1160,.F.);
#70887=ADVANCED_FACE('',(#10896),#8812,.F.);
#70888=ADVANCED_FACE('',(#10897),#1161,.F.);
#70889=ADVANCED_FACE('',(#10898),#1162,.F.);
#70890=ADVANCED_FACE('',(#10899),#8813,.F.);
#70891=ADVANCED_FACE('',(#10900),#1163,.F.);
#70892=ADVANCED_FACE('',(#10901),#1164,.F.);
#70893=ADVANCED_FACE('',(#10902),#8814,.F.);
#70894=ADVANCED_FACE('',(#10903),#1165,.F.);
#70895=ADVANCED_FACE('',(#10904),#1166,.F.);
#70896=ADVANCED_FACE('',(#10905),#8815,.F.);
#70897=ADVANCED_FACE('',(#10906),#1167,.F.);
#70898=ADVANCED_FACE('',(#10907),#1168,.F.);
#70899=ADVANCED_FACE('',(#10908),#8816,.F.);
#70900=ADVANCED_FACE('',(#10909),#1169,.F.);
#70901=ADVANCED_FACE('',(#10910),#8817,.F.);
#70902=ADVANCED_FACE('',(#10911),#1170,.F.);
#70903=ADVANCED_FACE('',(#10912),#8818,.F.);
#70904=ADVANCED_FACE('',(#10913),#1171,.F.);
#70905=ADVANCED_FACE('',(#10914),#1172,.F.);
#70906=ADVANCED_FACE('',(#10915),#8819,.F.);
#70907=ADVANCED_FACE('',(#10916),#1173,.F.);
#70908=ADVANCED_FACE('',(#10917),#8820,.F.);
#70909=ADVANCED_FACE('',(#10918),#1174,.F.);
#70910=ADVANCED_FACE('',(#10919),#8821,.F.);
#70911=ADVANCED_FACE('',(#10920),#1175,.F.);
#70912=ADVANCED_FACE('',(#10921),#8822,.F.);
#70913=ADVANCED_FACE('',(#10922),#1176,.F.);
#70914=ADVANCED_FACE('',(#10923),#8823,.F.);
#70915=ADVANCED_FACE('',(#10924),#1177,.F.);
#70916=ADVANCED_FACE('',(#10925),#8824,.F.);
#70917=ADVANCED_FACE('',(#10926),#1178,.F.);
#70918=ADVANCED_FACE('',(#10927),#8825,.F.);
#70919=ADVANCED_FACE('',(#10928),#1179,.F.);
#70920=ADVANCED_FACE('',(#10929),#8826,.F.);
#70921=ADVANCED_FACE('',(#10930),#8827,.F.);
#70922=ADVANCED_FACE('',(#10931),#1180,.F.);
#70923=ADVANCED_FACE('',(#10932),#8828,.F.);
#70924=ADVANCED_FACE('',(#10933),#1181,.F.);
#70925=ADVANCED_FACE('',(#10934),#8829,.F.);
#70926=ADVANCED_FACE('',(#10935),#1182,.F.);
#70927=ADVANCED_FACE('',(#10936),#8830,.F.);
#70928=ADVANCED_FACE('',(#10937),#1183,.F.);
#70929=ADVANCED_FACE('',(#10938),#8831,.F.);
#70930=ADVANCED_FACE('',(#10939),#1184,.F.);
#70931=ADVANCED_FACE('',(#10940),#8832,.F.);
#70932=ADVANCED_FACE('',(#10941),#1185,.F.);
#70933=ADVANCED_FACE('',(#10942),#8833,.F.);
#70934=ADVANCED_FACE('',(#10943),#1186,.F.);
#70935=ADVANCED_FACE('',(#10944),#8834,.F.);
#70936=ADVANCED_FACE('',(#10945),#1187,.F.);
#70937=ADVANCED_FACE('',(#10946),#8835,.F.);
#70938=ADVANCED_FACE('',(#10947),#1188,.F.);
#70939=ADVANCED_FACE('',(#10948),#8836,.F.);
#70940=ADVANCED_FACE('',(#10949),#1189,.F.);
#70941=ADVANCED_FACE('',(#10950),#8837,.F.);
#70942=ADVANCED_FACE('',(#10951),#1190,.F.);
#70943=ADVANCED_FACE('',(#10952),#8838,.F.);
#70944=ADVANCED_FACE('',(#10953),#1191,.F.);
#70945=ADVANCED_FACE('',(#10954),#8839,.F.);
#70946=ADVANCED_FACE('',(#10955),#1192,.F.);
#70947=ADVANCED_FACE('',(#10956),#8840,.F.);
#70948=ADVANCED_FACE('',(#10957),#1193,.F.);
#70949=ADVANCED_FACE('',(#10958),#8841,.F.);
#70950=ADVANCED_FACE('',(#10959),#1194,.F.);
#70951=ADVANCED_FACE('',(#10960),#8842,.F.);
#70952=ADVANCED_FACE('',(#10961),#1195,.F.);
#70953=ADVANCED_FACE('',(#10962),#8843,.F.);
#70954=ADVANCED_FACE('',(#10963),#1196,.F.);
#70955=ADVANCED_FACE('',(#10964),#1197,.F.);
#70956=ADVANCED_FACE('',(#10965),#8844,.F.);
#70957=ADVANCED_FACE('',(#10966),#1198,.F.);
#70958=ADVANCED_FACE('',(#10967),#8845,.F.);
#70959=ADVANCED_FACE('',(#10968),#1199,.F.);
#70960=ADVANCED_FACE('',(#10969),#8846,.F.);
#70961=ADVANCED_FACE('',(#10970),#1200,.F.);
#70962=ADVANCED_FACE('',(#10971),#8847,.F.);
#70963=ADVANCED_FACE('',(#10972),#1201,.F.);
#70964=ADVANCED_FACE('',(#10973),#8848,.F.);
#70965=ADVANCED_FACE('',(#10974),#1202,.F.);
#70966=ADVANCED_FACE('',(#10975),#8849,.F.);
#70967=ADVANCED_FACE('',(#10976),#1203,.F.);
#70968=ADVANCED_FACE('',(#10977),#8850,.F.);
#70969=ADVANCED_FACE('',(#10978),#1204,.F.);
#70970=ADVANCED_FACE('',(#10979),#8851,.F.);
#70971=ADVANCED_FACE('',(#10980),#8852,.F.);
#70972=ADVANCED_FACE('',(#10981),#1205,.F.);
#70973=ADVANCED_FACE('',(#10982),#8853,.F.);
#70974=ADVANCED_FACE('',(#10983),#1206,.F.);
#70975=ADVANCED_FACE('',(#10984),#8854,.F.);
#70976=ADVANCED_FACE('',(#10985),#1207,.F.);
#70977=ADVANCED_FACE('',(#10986),#8855,.F.);
#70978=ADVANCED_FACE('',(#10987),#1208,.F.);
#70979=ADVANCED_FACE('',(#10988),#8856,.F.);
#70980=ADVANCED_FACE('',(#10989),#1209,.F.);
#70981=ADVANCED_FACE('',(#10990),#8857,.F.);
#70982=ADVANCED_FACE('',(#10991),#1210,.F.);
#70983=ADVANCED_FACE('',(#10992),#8858,.F.);
#70984=ADVANCED_FACE('',(#10993),#1211,.F.);
#70985=ADVANCED_FACE('',(#10994),#8859,.F.);
#70986=ADVANCED_FACE('',(#10995),#1212,.F.);
#70987=ADVANCED_FACE('',(#10996),#8860,.F.);
#70988=ADVANCED_FACE('',(#10997),#1213,.F.);
#70989=ADVANCED_FACE('',(#10998),#8861,.F.);
#70990=ADVANCED_FACE('',(#10999),#1214,.F.);
#70991=ADVANCED_FACE('',(#11000),#8862,.F.);
#70992=ADVANCED_FACE('',(#11001),#1215,.F.);
#70993=ADVANCED_FACE('',(#11002),#8863,.F.);
#70994=ADVANCED_FACE('',(#11003),#1216,.F.);
#70995=ADVANCED_FACE('',(#11004),#8864,.F.);
#70996=ADVANCED_FACE('',(#11005),#1217,.F.);
#70997=ADVANCED_FACE('',(#11006),#1218,.F.);
#70998=ADVANCED_FACE('',(#11007),#8865,.F.);
#70999=ADVANCED_FACE('',(#11008),#1219,.F.);
#71000=ADVANCED_FACE('',(#11009),#8866,.F.);
#71001=ADVANCED_FACE('',(#11010),#1220,.F.);
#71002=ADVANCED_FACE('',(#11011),#8867,.F.);
#71003=ADVANCED_FACE('',(#11012),#1221,.F.);
#71004=ADVANCED_FACE('',(#11013),#8868,.F.);
#71005=ADVANCED_FACE('',(#11014),#1222,.F.);
#71006=ADVANCED_FACE('',(#11015),#8869,.F.);
#71007=ADVANCED_FACE('',(#11016),#1223,.F.);
#71008=ADVANCED_FACE('',(#11017),#8870,.F.);
#71009=ADVANCED_FACE('',(#11018),#1224,.F.);
#71010=ADVANCED_FACE('',(#11019),#8871,.F.);
#71011=ADVANCED_FACE('',(#11020),#1225,.F.);
#71012=ADVANCED_FACE('',(#11021),#8872,.F.);
#71013=ADVANCED_FACE('',(#11022),#1226,.F.);
#71014=ADVANCED_FACE('',(#11023),#8873,.F.);
#71015=ADVANCED_FACE('',(#11024),#1227,.F.);
#71016=ADVANCED_FACE('',(#11025),#8874,.F.);
#71017=ADVANCED_FACE('',(#11026),#1228,.F.);
#71018=ADVANCED_FACE('',(#11027),#8875,.F.);
#71019=ADVANCED_FACE('',(#11028),#1229,.F.);
#71020=ADVANCED_FACE('',(#11029),#8876,.F.);
#71021=ADVANCED_FACE('',(#11030),#1230,.F.);
#71022=ADVANCED_FACE('',(#11031),#8877,.F.);
#71023=ADVANCED_FACE('',(#11032),#1231,.F.);
#71024=ADVANCED_FACE('',(#11033),#8878,.F.);
#71025=ADVANCED_FACE('',(#11034),#1232,.F.);
#71026=ADVANCED_FACE('',(#11035),#8879,.F.);
#71027=ADVANCED_FACE('',(#11036),#1233,.F.);
#71028=ADVANCED_FACE('',(#11037),#8880,.F.);
#71029=ADVANCED_FACE('',(#11038),#1234,.F.);
#71030=ADVANCED_FACE('',(#11039),#8881,.F.);
#71031=ADVANCED_FACE('',(#11040),#8882,.F.);
#71032=ADVANCED_FACE('',(#11041),#1235,.F.);
#71033=ADVANCED_FACE('',(#11042),#8883,.F.);
#71034=ADVANCED_FACE('',(#11043),#1236,.F.);
#71035=ADVANCED_FACE('',(#11044),#8884,.F.);
#71036=ADVANCED_FACE('',(#11045),#1237,.F.);
#71037=ADVANCED_FACE('',(#11046),#8885,.F.);
#71038=ADVANCED_FACE('',(#11047),#1238,.F.);
#71039=ADVANCED_FACE('',(#11048),#8886,.F.);
#71040=ADVANCED_FACE('',(#11049),#1239,.F.);
#71041=ADVANCED_FACE('',(#11050),#8887,.F.);
#71042=ADVANCED_FACE('',(#11051),#1240,.F.);
#71043=ADVANCED_FACE('',(#11052),#8888,.F.);
#71044=ADVANCED_FACE('',(#11053),#1241,.F.);
#71045=ADVANCED_FACE('',(#11054),#1242,.F.);
#71046=ADVANCED_FACE('',(#11055),#1243,.F.);
#71047=ADVANCED_FACE('',(#11056),#69161,.F.);
#71048=ADVANCED_FACE('',(#11057),#1244,.F.);
#71049=ADVANCED_FACE('',(#11058),#1245,.F.);
#71050=ADVANCED_FACE('',(#11059),#2188,.T.);
#71051=ADVANCED_FACE('',(#11060),#2189,.T.);
#71052=ADVANCED_FACE('',(#11061),#2190,.T.);
#71053=ADVANCED_FACE('',(#11062),#2191,.T.);
#71054=ADVANCED_FACE('',(#11063),#2192,.T.);
#71055=ADVANCED_FACE('',(#11064),#2193,.T.);
#71056=ADVANCED_FACE('',(#11065),#2194,.T.);
#71057=ADVANCED_FACE('',(#11066),#2195,.T.);
#71058=ADVANCED_FACE('',(#11067),#8889,.F.);
#71059=ADVANCED_FACE('',(#11068),#8890,.F.);
#71060=ADVANCED_FACE('',(#11069),#8891,.F.);
#71061=ADVANCED_FACE('',(#11070),#1246,.F.);
#71062=ADVANCED_FACE('',(#11071),#1247,.F.);
#71063=ADVANCED_FACE('',(#11072),#8892,.F.);
#71064=ADVANCED_FACE('',(#11073),#8893,.F.);
#71065=ADVANCED_FACE('',(#11074),#1248,.F.);
#71066=ADVANCED_FACE('',(#11075),#8894,.F.);
#71067=ADVANCED_FACE('',(#11076),#8895,.F.);
#71068=ADVANCED_FACE('',(#11077),#8896,.F.);
#71069=ADVANCED_FACE('',(#11078),#1249,.F.);
#71070=ADVANCED_FACE('',(#11079),#1250,.F.);
#71071=ADVANCED_FACE('',(#11080),#8897,.F.);
#71072=ADVANCED_FACE('',(#11081),#8898,.F.);
#71073=ADVANCED_FACE('',(#11082),#8899,.F.);
#71074=ADVANCED_FACE('',(#11083),#1251,.F.);
#71075=ADVANCED_FACE('',(#11084),#1252,.F.);
#71076=ADVANCED_FACE('',(#11085),#8900,.F.);
#71077=ADVANCED_FACE('',(#11086),#8901,.F.);
#71078=ADVANCED_FACE('',(#11087),#8902,.F.);
#71079=ADVANCED_FACE('',(#11088),#1253,.F.);
#71080=ADVANCED_FACE('',(#11089),#1254,.F.);
#71081=ADVANCED_FACE('',(#11090),#8903,.F.);
#71082=ADVANCED_FACE('',(#11091),#8904,.F.);
#71083=ADVANCED_FACE('',(#11092),#8905,.F.);
#71084=ADVANCED_FACE('',(#11093),#1255,.F.);
#71085=ADVANCED_FACE('',(#11094),#1256,.F.);
#71086=ADVANCED_FACE('',(#11095),#8906,.F.);
#71087=ADVANCED_FACE('',(#11096),#8907,.F.);
#71088=ADVANCED_FACE('',(#11097),#8908,.F.);
#71089=ADVANCED_FACE('',(#11098),#1257,.F.);
#71090=ADVANCED_FACE('',(#11099),#1258,.F.);
#71091=ADVANCED_FACE('',(#11100),#8909,.F.);
#71092=ADVANCED_FACE('',(#11101),#8910,.F.);
#71093=ADVANCED_FACE('',(#11102),#1259,.F.);
#71094=ADVANCED_FACE('',(#11103),#8911,.F.);
#71095=ADVANCED_FACE('',(#11104),#1260,.F.);
#71096=ADVANCED_FACE('',(#11105),#8912,.F.);
#71097=ADVANCED_FACE('',(#11106),#1261,.F.);
#71098=ADVANCED_FACE('',(#11107),#8913,.F.);
#71099=ADVANCED_FACE('',(#11108),#1262,.F.);
#71100=ADVANCED_FACE('',(#11109),#8914,.F.);
#71101=ADVANCED_FACE('',(#11110),#1263,.F.);
#71102=ADVANCED_FACE('',(#11111),#8915,.F.);
#71103=ADVANCED_FACE('',(#11112),#1264,.F.);
#71104=ADVANCED_FACE('',(#11113),#8916,.F.);
#71105=ADVANCED_FACE('',(#11114),#1265,.F.);
#71106=ADVANCED_FACE('',(#11115),#8917,.F.);
#71107=ADVANCED_FACE('',(#11116),#1266,.F.);
#71108=ADVANCED_FACE('',(#11117),#8918,.F.);
#71109=ADVANCED_FACE('',(#11118),#1267,.F.);
#71110=ADVANCED_FACE('',(#11119),#8919,.F.);
#71111=ADVANCED_FACE('',(#11120),#8920,.F.);
#71112=ADVANCED_FACE('',(#11121),#1268,.F.);
#71113=ADVANCED_FACE('',(#11122),#8921,.F.);
#71114=ADVANCED_FACE('',(#11123),#1269,.F.);
#71115=ADVANCED_FACE('',(#11124),#8922,.F.);
#71116=ADVANCED_FACE('',(#11125),#1270,.F.);
#71117=ADVANCED_FACE('',(#11126),#8923,.F.);
#71118=ADVANCED_FACE('',(#11127),#1271,.F.);
#71119=ADVANCED_FACE('',(#11128),#8924,.F.);
#71120=ADVANCED_FACE('',(#11129),#1272,.F.);
#71121=ADVANCED_FACE('',(#11130),#8925,.F.);
#71122=ADVANCED_FACE('',(#11131),#1273,.F.);
#71123=ADVANCED_FACE('',(#11132),#8926,.F.);
#71124=ADVANCED_FACE('',(#11133),#1274,.F.);
#71125=ADVANCED_FACE('',(#11134),#8927,.F.);
#71126=ADVANCED_FACE('',(#11135),#1275,.F.);
#71127=ADVANCED_FACE('',(#11136),#8928,.F.);
#71128=ADVANCED_FACE('',(#11137),#1276,.F.);
#71129=ADVANCED_FACE('',(#11138),#8929,.F.);
#71130=ADVANCED_FACE('',(#11139),#1277,.F.);
#71131=ADVANCED_FACE('',(#11140),#8930,.F.);
#71132=ADVANCED_FACE('',(#11141),#1278,.F.);
#71133=ADVANCED_FACE('',(#11142),#8931,.F.);
#71134=ADVANCED_FACE('',(#11143),#1279,.F.);
#71135=ADVANCED_FACE('',(#11144),#8932,.F.);
#71136=ADVANCED_FACE('',(#11145),#1280,.F.);
#71137=ADVANCED_FACE('',(#11146),#8933,.F.);
#71138=ADVANCED_FACE('',(#11147),#1281,.F.);
#71139=ADVANCED_FACE('',(#11148),#8934,.F.);
#71140=ADVANCED_FACE('',(#11149),#8935,.F.);
#71141=ADVANCED_FACE('',(#11150),#1282,.F.);
#71142=ADVANCED_FACE('',(#11151),#8936,.F.);
#71143=ADVANCED_FACE('',(#11152),#1283,.F.);
#71144=ADVANCED_FACE('',(#11153),#8937,.F.);
#71145=ADVANCED_FACE('',(#11154),#1284,.F.);
#71146=ADVANCED_FACE('',(#11155),#8938,.F.);
#71147=ADVANCED_FACE('',(#11156),#1285,.F.);
#71148=ADVANCED_FACE('',(#11157),#8939,.F.);
#71149=ADVANCED_FACE('',(#11158),#1286,.F.);
#71150=ADVANCED_FACE('',(#11159),#8940,.F.);
#71151=ADVANCED_FACE('',(#11160),#1287,.F.);
#71152=ADVANCED_FACE('',(#11161),#8941,.F.);
#71153=ADVANCED_FACE('',(#11162),#1288,.F.);
#71154=ADVANCED_FACE('',(#11163),#8942,.F.);
#71155=ADVANCED_FACE('',(#11164),#1289,.F.);
#71156=ADVANCED_FACE('',(#11165),#8943,.F.);
#71157=ADVANCED_FACE('',(#11166),#1290,.F.);
#71158=ADVANCED_FACE('',(#11167),#8944,.F.);
#71159=ADVANCED_FACE('',(#11168),#8945,.F.);
#71160=ADVANCED_FACE('',(#11169),#1291,.F.);
#71161=ADVANCED_FACE('',(#11170),#8946,.F.);
#71162=ADVANCED_FACE('',(#11171),#1292,.F.);
#71163=ADVANCED_FACE('',(#11172),#8947,.F.);
#71164=ADVANCED_FACE('',(#11173),#1293,.F.);
#71165=ADVANCED_FACE('',(#11174),#8948,.F.);
#71166=ADVANCED_FACE('',(#11175),#1294,.F.);
#71167=ADVANCED_FACE('',(#11176),#8949,.F.);
#71168=ADVANCED_FACE('',(#11177),#1295,.F.);
#71169=ADVANCED_FACE('',(#11178),#8950,.F.);
#71170=ADVANCED_FACE('',(#11179),#1296,.F.);
#71171=ADVANCED_FACE('',(#11180),#8951,.F.);
#71172=ADVANCED_FACE('',(#11181),#1297,.F.);
#71173=ADVANCED_FACE('',(#11182),#8952,.F.);
#71174=ADVANCED_FACE('',(#11183),#1298,.F.);
#71175=ADVANCED_FACE('',(#11184),#8953,.F.);
#71176=ADVANCED_FACE('',(#11185),#1299,.F.);
#71177=ADVANCED_FACE('',(#11186),#8954,.F.);
#71178=ADVANCED_FACE('',(#11187),#1300,.F.);
#71179=ADVANCED_FACE('',(#11188),#8955,.F.);
#71180=ADVANCED_FACE('',(#11189),#8956,.F.);
#71181=ADVANCED_FACE('',(#11190),#1301,.F.);
#71182=ADVANCED_FACE('',(#11191),#8957,.F.);
#71183=ADVANCED_FACE('',(#11192),#1302,.F.);
#71184=ADVANCED_FACE('',(#11193),#8958,.F.);
#71185=ADVANCED_FACE('',(#11194),#1303,.F.);
#71186=ADVANCED_FACE('',(#11195),#8959,.F.);
#71187=ADVANCED_FACE('',(#11196),#1304,.F.);
#71188=ADVANCED_FACE('',(#11197),#8960,.F.);
#71189=ADVANCED_FACE('',(#11198),#1305,.F.);
#71190=ADVANCED_FACE('',(#11199),#8961,.F.);
#71191=ADVANCED_FACE('',(#11200),#1306,.F.);
#71192=ADVANCED_FACE('',(#11201),#8962,.F.);
#71193=ADVANCED_FACE('',(#11202),#1307,.F.);
#71194=ADVANCED_FACE('',(#11203),#8963,.F.);
#71195=ADVANCED_FACE('',(#11204),#1308,.F.);
#71196=ADVANCED_FACE('',(#11205),#8964,.F.);
#71197=ADVANCED_FACE('',(#11206),#1309,.F.);
#71198=ADVANCED_FACE('',(#11207),#8965,.F.);
#71199=ADVANCED_FACE('',(#11208),#1310,.F.);
#71200=ADVANCED_FACE('',(#11209),#8966,.F.);
#71201=ADVANCED_FACE('',(#11210),#1311,.F.);
#71202=ADVANCED_FACE('',(#11211),#8967,.F.);
#71203=ADVANCED_FACE('',(#11212),#1312,.F.);
#71204=ADVANCED_FACE('',(#11213),#8968,.F.);
#71205=ADVANCED_FACE('',(#11214),#1313,.F.);
#71206=ADVANCED_FACE('',(#11215),#8969,.F.);
#71207=ADVANCED_FACE('',(#11216),#1314,.F.);
#71208=ADVANCED_FACE('',(#11217),#8970,.F.);
#71209=ADVANCED_FACE('',(#11218),#1315,.F.);
#71210=ADVANCED_FACE('',(#11219),#8971,.F.);
#71211=ADVANCED_FACE('',(#11220),#1316,.F.);
#71212=ADVANCED_FACE('',(#11221),#8972,.F.);
#71213=ADVANCED_FACE('',(#11222),#1317,.F.);
#71214=ADVANCED_FACE('',(#11223),#8973,.F.);
#71215=ADVANCED_FACE('',(#11224),#1318,.F.);
#71216=ADVANCED_FACE('',(#11225),#8974,.F.);
#71217=ADVANCED_FACE('',(#11226),#8975,.F.);
#71218=ADVANCED_FACE('',(#11227),#1319,.F.);
#71219=ADVANCED_FACE('',(#11228),#8976,.F.);
#71220=ADVANCED_FACE('',(#11229),#1320,.F.);
#71221=ADVANCED_FACE('',(#11230),#8977,.F.);
#71222=ADVANCED_FACE('',(#11231),#8978,.F.);
#71223=ADVANCED_FACE('',(#11232),#1321,.F.);
#71224=ADVANCED_FACE('',(#11233),#8979,.F.);
#71225=ADVANCED_FACE('',(#11234),#8980,.F.);
#71226=ADVANCED_FACE('',(#11235),#1322,.F.);
#71227=ADVANCED_FACE('',(#11236),#8981,.F.);
#71228=ADVANCED_FACE('',(#11237),#1323,.F.);
#71229=ADVANCED_FACE('',(#11238),#69162,.F.);
#71230=ADVANCED_FACE('',(#11239),#1324,.F.);
#71231=ADVANCED_FACE('',(#11240),#1325,.F.);
#71232=ADVANCED_FACE('',(#11241),#1326,.F.);
#71233=ADVANCED_FACE('',(#11242),#2196,.F.);
#71234=ADVANCED_FACE('',(#11243),#2197,.F.);
#71235=ADVANCED_FACE('',(#11244),#2198,.F.);
#71236=ADVANCED_FACE('',(#11245),#2199,.F.);
#71237=ADVANCED_FACE('',(#11246),#2200,.F.);
#71238=ADVANCED_FACE('',(#11247),#2201,.F.);
#71239=ADVANCED_FACE('',(#11248),#2202,.F.);
#71240=ADVANCED_FACE('',(#11249),#2203,.F.);
#71241=ADVANCED_FACE('',(#11250),#1327,.F.);
#71242=ADVANCED_FACE('',(#11251),#1328,.F.);
#71243=ADVANCED_FACE('',(#11252),#1329,.F.);
#71244=ADVANCED_FACE('',(#11253),#8982,.F.);
#71245=ADVANCED_FACE('',(#11254),#1330,.F.);
#71246=ADVANCED_FACE('',(#11255),#8983,.F.);
#71247=ADVANCED_FACE('',(#11256),#1331,.F.);
#71248=ADVANCED_FACE('',(#11257),#1332,.F.);
#71249=ADVANCED_FACE('',(#11258),#8984,.F.);
#71250=ADVANCED_FACE('',(#11259),#1333,.F.);
#71251=ADVANCED_FACE('',(#11260),#1334,.F.);
#71252=ADVANCED_FACE('',(#11261),#8985,.F.);
#71253=ADVANCED_FACE('',(#11262),#1335,.F.);
#71254=ADVANCED_FACE('',(#11263),#1336,.F.);
#71255=ADVANCED_FACE('',(#11264),#8986,.F.);
#71256=ADVANCED_FACE('',(#11265),#1337,.F.);
#71257=ADVANCED_FACE('',(#11266),#1338,.F.);
#71258=ADVANCED_FACE('',(#11267),#8987,.F.);
#71259=ADVANCED_FACE('',(#11268),#1339,.F.);
#71260=ADVANCED_FACE('',(#11269),#1340,.F.);
#71261=ADVANCED_FACE('',(#11270),#8988,.F.);
#71262=ADVANCED_FACE('',(#11271),#1341,.F.);
#71263=ADVANCED_FACE('',(#11272),#8989,.F.);
#71264=ADVANCED_FACE('',(#11273),#1342,.F.);
#71265=ADVANCED_FACE('',(#11274),#8990,.F.);
#71266=ADVANCED_FACE('',(#11275),#1343,.F.);
#71267=ADVANCED_FACE('',(#11276),#1344,.F.);
#71268=ADVANCED_FACE('',(#11277),#8991,.F.);
#71269=ADVANCED_FACE('',(#11278),#1345,.F.);
#71270=ADVANCED_FACE('',(#11279),#8992,.F.);
#71271=ADVANCED_FACE('',(#11280),#1346,.F.);
#71272=ADVANCED_FACE('',(#11281),#8993,.F.);
#71273=ADVANCED_FACE('',(#11282),#1347,.F.);
#71274=ADVANCED_FACE('',(#11283),#8994,.F.);
#71275=ADVANCED_FACE('',(#11284),#1348,.F.);
#71276=ADVANCED_FACE('',(#11285),#8995,.F.);
#71277=ADVANCED_FACE('',(#11286),#1349,.F.);
#71278=ADVANCED_FACE('',(#11287),#8996,.F.);
#71279=ADVANCED_FACE('',(#11288),#1350,.F.);
#71280=ADVANCED_FACE('',(#11289),#8997,.F.);
#71281=ADVANCED_FACE('',(#11290),#1351,.F.);
#71282=ADVANCED_FACE('',(#11291),#8998,.F.);
#71283=ADVANCED_FACE('',(#11292),#8999,.F.);
#71284=ADVANCED_FACE('',(#11293),#1352,.F.);
#71285=ADVANCED_FACE('',(#11294),#9000,.F.);
#71286=ADVANCED_FACE('',(#11295),#1353,.F.);
#71287=ADVANCED_FACE('',(#11296),#9001,.F.);
#71288=ADVANCED_FACE('',(#11297),#1354,.F.);
#71289=ADVANCED_FACE('',(#11298),#9002,.F.);
#71290=ADVANCED_FACE('',(#11299),#1355,.F.);
#71291=ADVANCED_FACE('',(#11300),#9003,.F.);
#71292=ADVANCED_FACE('',(#11301),#1356,.F.);
#71293=ADVANCED_FACE('',(#11302),#9004,.F.);
#71294=ADVANCED_FACE('',(#11303),#1357,.F.);
#71295=ADVANCED_FACE('',(#11304),#9005,.F.);
#71296=ADVANCED_FACE('',(#11305),#1358,.F.);
#71297=ADVANCED_FACE('',(#11306),#9006,.F.);
#71298=ADVANCED_FACE('',(#11307),#1359,.F.);
#71299=ADVANCED_FACE('',(#11308),#9007,.F.);
#71300=ADVANCED_FACE('',(#11309),#1360,.F.);
#71301=ADVANCED_FACE('',(#11310),#9008,.F.);
#71302=ADVANCED_FACE('',(#11311),#1361,.F.);
#71303=ADVANCED_FACE('',(#11312),#9009,.F.);
#71304=ADVANCED_FACE('',(#11313),#1362,.F.);
#71305=ADVANCED_FACE('',(#11314),#9010,.F.);
#71306=ADVANCED_FACE('',(#11315),#1363,.F.);
#71307=ADVANCED_FACE('',(#11316),#9011,.F.);
#71308=ADVANCED_FACE('',(#11317),#1364,.F.);
#71309=ADVANCED_FACE('',(#11318),#9012,.F.);
#71310=ADVANCED_FACE('',(#11319),#1365,.F.);
#71311=ADVANCED_FACE('',(#11320),#9013,.F.);
#71312=ADVANCED_FACE('',(#11321),#1366,.F.);
#71313=ADVANCED_FACE('',(#11322),#9014,.F.);
#71314=ADVANCED_FACE('',(#11323),#1367,.F.);
#71315=ADVANCED_FACE('',(#11324),#9015,.F.);
#71316=ADVANCED_FACE('',(#11325),#1368,.F.);
#71317=ADVANCED_FACE('',(#11326),#1369,.F.);
#71318=ADVANCED_FACE('',(#11327),#9016,.F.);
#71319=ADVANCED_FACE('',(#11328),#1370,.F.);
#71320=ADVANCED_FACE('',(#11329),#9017,.F.);
#71321=ADVANCED_FACE('',(#11330),#1371,.F.);
#71322=ADVANCED_FACE('',(#11331),#9018,.F.);
#71323=ADVANCED_FACE('',(#11332),#1372,.F.);
#71324=ADVANCED_FACE('',(#11333),#9019,.F.);
#71325=ADVANCED_FACE('',(#11334),#1373,.F.);
#71326=ADVANCED_FACE('',(#11335),#9020,.F.);
#71327=ADVANCED_FACE('',(#11336),#1374,.F.);
#71328=ADVANCED_FACE('',(#11337),#9021,.F.);
#71329=ADVANCED_FACE('',(#11338),#1375,.F.);
#71330=ADVANCED_FACE('',(#11339),#9022,.F.);
#71331=ADVANCED_FACE('',(#11340),#1376,.F.);
#71332=ADVANCED_FACE('',(#11341),#9023,.F.);
#71333=ADVANCED_FACE('',(#11342),#9024,.F.);
#71334=ADVANCED_FACE('',(#11343),#1377,.F.);
#71335=ADVANCED_FACE('',(#11344),#9025,.F.);
#71336=ADVANCED_FACE('',(#11345),#1378,.F.);
#71337=ADVANCED_FACE('',(#11346),#9026,.F.);
#71338=ADVANCED_FACE('',(#11347),#1379,.F.);
#71339=ADVANCED_FACE('',(#11348),#9027,.F.);
#71340=ADVANCED_FACE('',(#11349),#1380,.F.);
#71341=ADVANCED_FACE('',(#11350),#9028,.F.);
#71342=ADVANCED_FACE('',(#11351),#1381,.F.);
#71343=ADVANCED_FACE('',(#11352),#9029,.F.);
#71344=ADVANCED_FACE('',(#11353),#1382,.F.);
#71345=ADVANCED_FACE('',(#11354),#9030,.F.);
#71346=ADVANCED_FACE('',(#11355),#1383,.F.);
#71347=ADVANCED_FACE('',(#11356),#9031,.F.);
#71348=ADVANCED_FACE('',(#11357),#1384,.F.);
#71349=ADVANCED_FACE('',(#11358),#9032,.F.);
#71350=ADVANCED_FACE('',(#11359),#1385,.F.);
#71351=ADVANCED_FACE('',(#11360),#9033,.F.);
#71352=ADVANCED_FACE('',(#11361),#1386,.F.);
#71353=ADVANCED_FACE('',(#11362),#9034,.F.);
#71354=ADVANCED_FACE('',(#11363),#1387,.F.);
#71355=ADVANCED_FACE('',(#11364),#9035,.F.);
#71356=ADVANCED_FACE('',(#11365),#1388,.F.);
#71357=ADVANCED_FACE('',(#11366),#9036,.F.);
#71358=ADVANCED_FACE('',(#11367),#1389,.F.);
#71359=ADVANCED_FACE('',(#11368),#1390,.F.);
#71360=ADVANCED_FACE('',(#11369),#9037,.F.);
#71361=ADVANCED_FACE('',(#11370),#1391,.F.);
#71362=ADVANCED_FACE('',(#11371),#9038,.F.);
#71363=ADVANCED_FACE('',(#11372),#1392,.F.);
#71364=ADVANCED_FACE('',(#11373),#9039,.F.);
#71365=ADVANCED_FACE('',(#11374),#1393,.F.);
#71366=ADVANCED_FACE('',(#11375),#9040,.F.);
#71367=ADVANCED_FACE('',(#11376),#1394,.F.);
#71368=ADVANCED_FACE('',(#11377),#9041,.F.);
#71369=ADVANCED_FACE('',(#11378),#1395,.F.);
#71370=ADVANCED_FACE('',(#11379),#9042,.F.);
#71371=ADVANCED_FACE('',(#11380),#1396,.F.);
#71372=ADVANCED_FACE('',(#11381),#9043,.F.);
#71373=ADVANCED_FACE('',(#11382),#1397,.F.);
#71374=ADVANCED_FACE('',(#11383),#9044,.F.);
#71375=ADVANCED_FACE('',(#11384),#1398,.F.);
#71376=ADVANCED_FACE('',(#11385),#9045,.F.);
#71377=ADVANCED_FACE('',(#11386),#1399,.F.);
#71378=ADVANCED_FACE('',(#11387),#9046,.F.);
#71379=ADVANCED_FACE('',(#11388),#1400,.F.);
#71380=ADVANCED_FACE('',(#11389),#9047,.F.);
#71381=ADVANCED_FACE('',(#11390),#1401,.F.);
#71382=ADVANCED_FACE('',(#11391),#9048,.F.);
#71383=ADVANCED_FACE('',(#11392),#1402,.F.);
#71384=ADVANCED_FACE('',(#11393),#9049,.F.);
#71385=ADVANCED_FACE('',(#11394),#1403,.F.);
#71386=ADVANCED_FACE('',(#11395),#9050,.F.);
#71387=ADVANCED_FACE('',(#11396),#1404,.F.);
#71388=ADVANCED_FACE('',(#11397),#9051,.F.);
#71389=ADVANCED_FACE('',(#11398),#1405,.F.);
#71390=ADVANCED_FACE('',(#11399),#9052,.F.);
#71391=ADVANCED_FACE('',(#11400),#1406,.F.);
#71392=ADVANCED_FACE('',(#11401),#9053,.F.);
#71393=ADVANCED_FACE('',(#11402),#9054,.F.);
#71394=ADVANCED_FACE('',(#11403),#1407,.F.);
#71395=ADVANCED_FACE('',(#11404),#9055,.F.);
#71396=ADVANCED_FACE('',(#11405),#1408,.F.);
#71397=ADVANCED_FACE('',(#11406),#9056,.F.);
#71398=ADVANCED_FACE('',(#11407),#1409,.F.);
#71399=ADVANCED_FACE('',(#11408),#9057,.F.);
#71400=ADVANCED_FACE('',(#11409),#1410,.F.);
#71401=ADVANCED_FACE('',(#11410),#9058,.F.);
#71402=ADVANCED_FACE('',(#11411),#1411,.F.);
#71403=ADVANCED_FACE('',(#11412),#9059,.F.);
#71404=ADVANCED_FACE('',(#11413),#1412,.F.);
#71405=ADVANCED_FACE('',(#11414),#9060,.F.);
#71406=ADVANCED_FACE('',(#11415),#1413,.F.);
#71407=ADVANCED_FACE('',(#11416),#1414,.F.);
#71408=ADVANCED_FACE('',(#11417),#1415,.F.);
#71409=ADVANCED_FACE('',(#11418),#69163,.F.);
#71410=ADVANCED_FACE('',(#11419),#1416,.F.);
#71411=ADVANCED_FACE('',(#11420),#1417,.F.);
#71412=ADVANCED_FACE('',(#11421),#2204,.T.);
#71413=ADVANCED_FACE('',(#11422),#2205,.T.);
#71414=ADVANCED_FACE('',(#11423),#2206,.T.);
#71415=ADVANCED_FACE('',(#11424),#2207,.T.);
#71416=ADVANCED_FACE('',(#11425),#2208,.T.);
#71417=ADVANCED_FACE('',(#11426),#2209,.T.);
#71418=ADVANCED_FACE('',(#11427),#2210,.T.);
#71419=ADVANCED_FACE('',(#11428),#2211,.T.);
#71420=ADVANCED_FACE('',(#11429),#9061,.F.);
#71421=ADVANCED_FACE('',(#11430),#9062,.F.);
#71422=ADVANCED_FACE('',(#11431),#9063,.F.);
#71423=ADVANCED_FACE('',(#11432),#1418,.F.);
#71424=ADVANCED_FACE('',(#11433),#1419,.F.);
#71425=ADVANCED_FACE('',(#11434),#9064,.F.);
#71426=ADVANCED_FACE('',(#11435),#9065,.F.);
#71427=ADVANCED_FACE('',(#11436),#1420,.F.);
#71428=ADVANCED_FACE('',(#11437),#9066,.F.);
#71429=ADVANCED_FACE('',(#11438),#9067,.F.);
#71430=ADVANCED_FACE('',(#11439),#9068,.F.);
#71431=ADVANCED_FACE('',(#11440),#1421,.F.);
#71432=ADVANCED_FACE('',(#11441),#1422,.F.);
#71433=ADVANCED_FACE('',(#11442),#9069,.F.);
#71434=ADVANCED_FACE('',(#11443),#9070,.F.);
#71435=ADVANCED_FACE('',(#11444),#9071,.F.);
#71436=ADVANCED_FACE('',(#11445),#1423,.F.);
#71437=ADVANCED_FACE('',(#11446),#1424,.F.);
#71438=ADVANCED_FACE('',(#11447),#9072,.F.);
#71439=ADVANCED_FACE('',(#11448),#9073,.F.);
#71440=ADVANCED_FACE('',(#11449),#9074,.F.);
#71441=ADVANCED_FACE('',(#11450),#1425,.F.);
#71442=ADVANCED_FACE('',(#11451),#1426,.F.);
#71443=ADVANCED_FACE('',(#11452),#9075,.F.);
#71444=ADVANCED_FACE('',(#11453),#9076,.F.);
#71445=ADVANCED_FACE('',(#11454),#9077,.F.);
#71446=ADVANCED_FACE('',(#11455),#1427,.F.);
#71447=ADVANCED_FACE('',(#11456),#1428,.F.);
#71448=ADVANCED_FACE('',(#11457),#9078,.F.);
#71449=ADVANCED_FACE('',(#11458),#9079,.F.);
#71450=ADVANCED_FACE('',(#11459),#9080,.F.);
#71451=ADVANCED_FACE('',(#11460),#1429,.F.);
#71452=ADVANCED_FACE('',(#11461),#1430,.F.);
#71453=ADVANCED_FACE('',(#11462),#9081,.F.);
#71454=ADVANCED_FACE('',(#11463),#9082,.F.);
#71455=ADVANCED_FACE('',(#11464),#1431,.F.);
#71456=ADVANCED_FACE('',(#11465),#9083,.F.);
#71457=ADVANCED_FACE('',(#11466),#1432,.F.);
#71458=ADVANCED_FACE('',(#11467),#9084,.F.);
#71459=ADVANCED_FACE('',(#11468),#1433,.F.);
#71460=ADVANCED_FACE('',(#11469),#9085,.F.);
#71461=ADVANCED_FACE('',(#11470),#1434,.F.);
#71462=ADVANCED_FACE('',(#11471),#9086,.F.);
#71463=ADVANCED_FACE('',(#11472),#1435,.F.);
#71464=ADVANCED_FACE('',(#11473),#9087,.F.);
#71465=ADVANCED_FACE('',(#11474),#1436,.F.);
#71466=ADVANCED_FACE('',(#11475),#9088,.F.);
#71467=ADVANCED_FACE('',(#11476),#1437,.F.);
#71468=ADVANCED_FACE('',(#11477),#9089,.F.);
#71469=ADVANCED_FACE('',(#11478),#1438,.F.);
#71470=ADVANCED_FACE('',(#11479),#9090,.F.);
#71471=ADVANCED_FACE('',(#11480),#1439,.F.);
#71472=ADVANCED_FACE('',(#11481),#9091,.F.);
#71473=ADVANCED_FACE('',(#11482),#9092,.F.);
#71474=ADVANCED_FACE('',(#11483),#1440,.F.);
#71475=ADVANCED_FACE('',(#11484),#9093,.F.);
#71476=ADVANCED_FACE('',(#11485),#1441,.F.);
#71477=ADVANCED_FACE('',(#11486),#9094,.F.);
#71478=ADVANCED_FACE('',(#11487),#1442,.F.);
#71479=ADVANCED_FACE('',(#11488),#9095,.F.);
#71480=ADVANCED_FACE('',(#11489),#1443,.F.);
#71481=ADVANCED_FACE('',(#11490),#9096,.F.);
#71482=ADVANCED_FACE('',(#11491),#1444,.F.);
#71483=ADVANCED_FACE('',(#11492),#9097,.F.);
#71484=ADVANCED_FACE('',(#11493),#1445,.F.);
#71485=ADVANCED_FACE('',(#11494),#9098,.F.);
#71486=ADVANCED_FACE('',(#11495),#1446,.F.);
#71487=ADVANCED_FACE('',(#11496),#9099,.F.);
#71488=ADVANCED_FACE('',(#11497),#1447,.F.);
#71489=ADVANCED_FACE('',(#11498),#9100,.F.);
#71490=ADVANCED_FACE('',(#11499),#1448,.F.);
#71491=ADVANCED_FACE('',(#11500),#9101,.F.);
#71492=ADVANCED_FACE('',(#11501),#1449,.F.);
#71493=ADVANCED_FACE('',(#11502),#9102,.F.);
#71494=ADVANCED_FACE('',(#11503),#1450,.F.);
#71495=ADVANCED_FACE('',(#11504),#9103,.F.);
#71496=ADVANCED_FACE('',(#11505),#1451,.F.);
#71497=ADVANCED_FACE('',(#11506),#9104,.F.);
#71498=ADVANCED_FACE('',(#11507),#1452,.F.);
#71499=ADVANCED_FACE('',(#11508),#9105,.F.);
#71500=ADVANCED_FACE('',(#11509),#1453,.F.);
#71501=ADVANCED_FACE('',(#11510),#9106,.F.);
#71502=ADVANCED_FACE('',(#11511),#9107,.F.);
#71503=ADVANCED_FACE('',(#11512),#1454,.F.);
#71504=ADVANCED_FACE('',(#11513),#9108,.F.);
#71505=ADVANCED_FACE('',(#11514),#1455,.F.);
#71506=ADVANCED_FACE('',(#11515),#9109,.F.);
#71507=ADVANCED_FACE('',(#11516),#1456,.F.);
#71508=ADVANCED_FACE('',(#11517),#9110,.F.);
#71509=ADVANCED_FACE('',(#11518),#1457,.F.);
#71510=ADVANCED_FACE('',(#11519),#9111,.F.);
#71511=ADVANCED_FACE('',(#11520),#1458,.F.);
#71512=ADVANCED_FACE('',(#11521),#9112,.F.);
#71513=ADVANCED_FACE('',(#11522),#1459,.F.);
#71514=ADVANCED_FACE('',(#11523),#9113,.F.);
#71515=ADVANCED_FACE('',(#11524),#1460,.F.);
#71516=ADVANCED_FACE('',(#11525),#9114,.F.);
#71517=ADVANCED_FACE('',(#11526),#1461,.F.);
#71518=ADVANCED_FACE('',(#11527),#9115,.F.);
#71519=ADVANCED_FACE('',(#11528),#1462,.F.);
#71520=ADVANCED_FACE('',(#11529),#9116,.F.);
#71521=ADVANCED_FACE('',(#11530),#9117,.F.);
#71522=ADVANCED_FACE('',(#11531),#1463,.F.);
#71523=ADVANCED_FACE('',(#11532),#9118,.F.);
#71524=ADVANCED_FACE('',(#11533),#1464,.F.);
#71525=ADVANCED_FACE('',(#11534),#9119,.F.);
#71526=ADVANCED_FACE('',(#11535),#1465,.F.);
#71527=ADVANCED_FACE('',(#11536),#9120,.F.);
#71528=ADVANCED_FACE('',(#11537),#1466,.F.);
#71529=ADVANCED_FACE('',(#11538),#9121,.F.);
#71530=ADVANCED_FACE('',(#11539),#1467,.F.);
#71531=ADVANCED_FACE('',(#11540),#9122,.F.);
#71532=ADVANCED_FACE('',(#11541),#1468,.F.);
#71533=ADVANCED_FACE('',(#11542),#9123,.F.);
#71534=ADVANCED_FACE('',(#11543),#1469,.F.);
#71535=ADVANCED_FACE('',(#11544),#9124,.F.);
#71536=ADVANCED_FACE('',(#11545),#1470,.F.);
#71537=ADVANCED_FACE('',(#11546),#9125,.F.);
#71538=ADVANCED_FACE('',(#11547),#1471,.F.);
#71539=ADVANCED_FACE('',(#11548),#9126,.F.);
#71540=ADVANCED_FACE('',(#11549),#1472,.F.);
#71541=ADVANCED_FACE('',(#11550),#9127,.F.);
#71542=ADVANCED_FACE('',(#11551),#9128,.F.);
#71543=ADVANCED_FACE('',(#11552),#1473,.F.);
#71544=ADVANCED_FACE('',(#11553),#9129,.F.);
#71545=ADVANCED_FACE('',(#11554),#1474,.F.);
#71546=ADVANCED_FACE('',(#11555),#9130,.F.);
#71547=ADVANCED_FACE('',(#11556),#1475,.F.);
#71548=ADVANCED_FACE('',(#11557),#9131,.F.);
#71549=ADVANCED_FACE('',(#11558),#1476,.F.);
#71550=ADVANCED_FACE('',(#11559),#9132,.F.);
#71551=ADVANCED_FACE('',(#11560),#1477,.F.);
#71552=ADVANCED_FACE('',(#11561),#9133,.F.);
#71553=ADVANCED_FACE('',(#11562),#1478,.F.);
#71554=ADVANCED_FACE('',(#11563),#9134,.F.);
#71555=ADVANCED_FACE('',(#11564),#1479,.F.);
#71556=ADVANCED_FACE('',(#11565),#9135,.F.);
#71557=ADVANCED_FACE('',(#11566),#1480,.F.);
#71558=ADVANCED_FACE('',(#11567),#9136,.F.);
#71559=ADVANCED_FACE('',(#11568),#1481,.F.);
#71560=ADVANCED_FACE('',(#11569),#9137,.F.);
#71561=ADVANCED_FACE('',(#11570),#1482,.F.);
#71562=ADVANCED_FACE('',(#11571),#9138,.F.);
#71563=ADVANCED_FACE('',(#11572),#1483,.F.);
#71564=ADVANCED_FACE('',(#11573),#9139,.F.);
#71565=ADVANCED_FACE('',(#11574),#1484,.F.);
#71566=ADVANCED_FACE('',(#11575),#9140,.F.);
#71567=ADVANCED_FACE('',(#11576),#1485,.F.);
#71568=ADVANCED_FACE('',(#11577),#9141,.F.);
#71569=ADVANCED_FACE('',(#11578),#1486,.F.);
#71570=ADVANCED_FACE('',(#11579),#9142,.F.);
#71571=ADVANCED_FACE('',(#11580),#1487,.F.);
#71572=ADVANCED_FACE('',(#11581),#9143,.F.);
#71573=ADVANCED_FACE('',(#11582),#1488,.F.);
#71574=ADVANCED_FACE('',(#11583),#9144,.F.);
#71575=ADVANCED_FACE('',(#11584),#1489,.F.);
#71576=ADVANCED_FACE('',(#11585),#9145,.F.);
#71577=ADVANCED_FACE('',(#11586),#1490,.F.);
#71578=ADVANCED_FACE('',(#11587),#9146,.F.);
#71579=ADVANCED_FACE('',(#11588),#9147,.F.);
#71580=ADVANCED_FACE('',(#11589),#1491,.F.);
#71581=ADVANCED_FACE('',(#11590),#9148,.F.);
#71582=ADVANCED_FACE('',(#11591),#1492,.F.);
#71583=ADVANCED_FACE('',(#11592),#9149,.F.);
#71584=ADVANCED_FACE('',(#11593),#9150,.F.);
#71585=ADVANCED_FACE('',(#11594),#1493,.F.);
#71586=ADVANCED_FACE('',(#11595),#9151,.F.);
#71587=ADVANCED_FACE('',(#11596),#9152,.F.);
#71588=ADVANCED_FACE('',(#11597),#1494,.F.);
#71589=ADVANCED_FACE('',(#11598),#9153,.F.);
#71590=ADVANCED_FACE('',(#11599),#1495,.F.);
#71591=ADVANCED_FACE('',(#11600),#69164,.F.);
#71592=ADVANCED_FACE('',(#11601),#1496,.F.);
#71593=ADVANCED_FACE('',(#11602),#1497,.F.);
#71594=ADVANCED_FACE('',(#11603),#1498,.F.);
#71595=ADVANCED_FACE('',(#11604),#2212,.F.);
#71596=ADVANCED_FACE('',(#11605),#2213,.F.);
#71597=ADVANCED_FACE('',(#11606),#2214,.F.);
#71598=ADVANCED_FACE('',(#11607),#2215,.F.);
#71599=ADVANCED_FACE('',(#11608),#2216,.F.);
#71600=ADVANCED_FACE('',(#11609),#2217,.F.);
#71601=ADVANCED_FACE('',(#11610),#2218,.F.);
#71602=ADVANCED_FACE('',(#11611),#2219,.F.);
#71603=ADVANCED_FACE('',(#11612),#1499,.F.);
#71604=ADVANCED_FACE('',(#11613),#1500,.F.);
#71605=ADVANCED_FACE('',(#11614),#1501,.F.);
#71606=ADVANCED_FACE('',(#11615),#9154,.F.);
#71607=ADVANCED_FACE('',(#11616),#1502,.F.);
#71608=ADVANCED_FACE('',(#11617),#9155,.F.);
#71609=ADVANCED_FACE('',(#11618),#1503,.F.);
#71610=ADVANCED_FACE('',(#11619),#1504,.F.);
#71611=ADVANCED_FACE('',(#11620),#9156,.F.);
#71612=ADVANCED_FACE('',(#11621),#1505,.F.);
#71613=ADVANCED_FACE('',(#11622),#1506,.F.);
#71614=ADVANCED_FACE('',(#11623),#9157,.F.);
#71615=ADVANCED_FACE('',(#11624),#1507,.F.);
#71616=ADVANCED_FACE('',(#11625),#1508,.F.);
#71617=ADVANCED_FACE('',(#11626),#9158,.F.);
#71618=ADVANCED_FACE('',(#11627),#1509,.F.);
#71619=ADVANCED_FACE('',(#11628),#1510,.F.);
#71620=ADVANCED_FACE('',(#11629),#9159,.F.);
#71621=ADVANCED_FACE('',(#11630),#1511,.F.);
#71622=ADVANCED_FACE('',(#11631),#1512,.F.);
#71623=ADVANCED_FACE('',(#11632),#9160,.F.);
#71624=ADVANCED_FACE('',(#11633),#1513,.F.);
#71625=ADVANCED_FACE('',(#11634),#9161,.F.);
#71626=ADVANCED_FACE('',(#11635),#1514,.F.);
#71627=ADVANCED_FACE('',(#11636),#9162,.F.);
#71628=ADVANCED_FACE('',(#11637),#1515,.F.);
#71629=ADVANCED_FACE('',(#11638),#1516,.F.);
#71630=ADVANCED_FACE('',(#11639),#9163,.F.);
#71631=ADVANCED_FACE('',(#11640),#1517,.F.);
#71632=ADVANCED_FACE('',(#11641),#9164,.F.);
#71633=ADVANCED_FACE('',(#11642),#1518,.F.);
#71634=ADVANCED_FACE('',(#11643),#9165,.F.);
#71635=ADVANCED_FACE('',(#11644),#1519,.F.);
#71636=ADVANCED_FACE('',(#11645),#9166,.F.);
#71637=ADVANCED_FACE('',(#11646),#1520,.F.);
#71638=ADVANCED_FACE('',(#11647),#9167,.F.);
#71639=ADVANCED_FACE('',(#11648),#1521,.F.);
#71640=ADVANCED_FACE('',(#11649),#9168,.F.);
#71641=ADVANCED_FACE('',(#11650),#1522,.F.);
#71642=ADVANCED_FACE('',(#11651),#9169,.F.);
#71643=ADVANCED_FACE('',(#11652),#1523,.F.);
#71644=ADVANCED_FACE('',(#11653),#9170,.F.);
#71645=ADVANCED_FACE('',(#11654),#9171,.F.);
#71646=ADVANCED_FACE('',(#11655),#1524,.F.);
#71647=ADVANCED_FACE('',(#11656),#9172,.F.);
#71648=ADVANCED_FACE('',(#11657),#1525,.F.);
#71649=ADVANCED_FACE('',(#11658),#9173,.F.);
#71650=ADVANCED_FACE('',(#11659),#1526,.F.);
#71651=ADVANCED_FACE('',(#11660),#9174,.F.);
#71652=ADVANCED_FACE('',(#11661),#1527,.F.);
#71653=ADVANCED_FACE('',(#11662),#9175,.F.);
#71654=ADVANCED_FACE('',(#11663),#1528,.F.);
#71655=ADVANCED_FACE('',(#11664),#9176,.F.);
#71656=ADVANCED_FACE('',(#11665),#1529,.F.);
#71657=ADVANCED_FACE('',(#11666),#9177,.F.);
#71658=ADVANCED_FACE('',(#11667),#1530,.F.);
#71659=ADVANCED_FACE('',(#11668),#9178,.F.);
#71660=ADVANCED_FACE('',(#11669),#1531,.F.);
#71661=ADVANCED_FACE('',(#11670),#9179,.F.);
#71662=ADVANCED_FACE('',(#11671),#1532,.F.);
#71663=ADVANCED_FACE('',(#11672),#9180,.F.);
#71664=ADVANCED_FACE('',(#11673),#1533,.F.);
#71665=ADVANCED_FACE('',(#11674),#9181,.F.);
#71666=ADVANCED_FACE('',(#11675),#1534,.F.);
#71667=ADVANCED_FACE('',(#11676),#9182,.F.);
#71668=ADVANCED_FACE('',(#11677),#1535,.F.);
#71669=ADVANCED_FACE('',(#11678),#9183,.F.);
#71670=ADVANCED_FACE('',(#11679),#1536,.F.);
#71671=ADVANCED_FACE('',(#11680),#9184,.F.);
#71672=ADVANCED_FACE('',(#11681),#1537,.F.);
#71673=ADVANCED_FACE('',(#11682),#9185,.F.);
#71674=ADVANCED_FACE('',(#11683),#1538,.F.);
#71675=ADVANCED_FACE('',(#11684),#9186,.F.);
#71676=ADVANCED_FACE('',(#11685),#1539,.F.);
#71677=ADVANCED_FACE('',(#11686),#9187,.F.);
#71678=ADVANCED_FACE('',(#11687),#1540,.F.);
#71679=ADVANCED_FACE('',(#11688),#1541,.F.);
#71680=ADVANCED_FACE('',(#11689),#9188,.F.);
#71681=ADVANCED_FACE('',(#11690),#1542,.F.);
#71682=ADVANCED_FACE('',(#11691),#9189,.F.);
#71683=ADVANCED_FACE('',(#11692),#1543,.F.);
#71684=ADVANCED_FACE('',(#11693),#9190,.F.);
#71685=ADVANCED_FACE('',(#11694),#1544,.F.);
#71686=ADVANCED_FACE('',(#11695),#9191,.F.);
#71687=ADVANCED_FACE('',(#11696),#1545,.F.);
#71688=ADVANCED_FACE('',(#11697),#9192,.F.);
#71689=ADVANCED_FACE('',(#11698),#1546,.F.);
#71690=ADVANCED_FACE('',(#11699),#9193,.F.);
#71691=ADVANCED_FACE('',(#11700),#1547,.F.);
#71692=ADVANCED_FACE('',(#11701),#9194,.F.);
#71693=ADVANCED_FACE('',(#11702),#1548,.F.);
#71694=ADVANCED_FACE('',(#11703),#9195,.F.);
#71695=ADVANCED_FACE('',(#11704),#9196,.F.);
#71696=ADVANCED_FACE('',(#11705),#1549,.F.);
#71697=ADVANCED_FACE('',(#11706),#9197,.F.);
#71698=ADVANCED_FACE('',(#11707),#1550,.F.);
#71699=ADVANCED_FACE('',(#11708),#9198,.F.);
#71700=ADVANCED_FACE('',(#11709),#1551,.F.);
#71701=ADVANCED_FACE('',(#11710),#9199,.F.);
#71702=ADVANCED_FACE('',(#11711),#1552,.F.);
#71703=ADVANCED_FACE('',(#11712),#9200,.F.);
#71704=ADVANCED_FACE('',(#11713),#1553,.F.);
#71705=ADVANCED_FACE('',(#11714),#9201,.F.);
#71706=ADVANCED_FACE('',(#11715),#1554,.F.);
#71707=ADVANCED_FACE('',(#11716),#9202,.F.);
#71708=ADVANCED_FACE('',(#11717),#1555,.F.);
#71709=ADVANCED_FACE('',(#11718),#9203,.F.);
#71710=ADVANCED_FACE('',(#11719),#1556,.F.);
#71711=ADVANCED_FACE('',(#11720),#9204,.F.);
#71712=ADVANCED_FACE('',(#11721),#1557,.F.);
#71713=ADVANCED_FACE('',(#11722),#9205,.F.);
#71714=ADVANCED_FACE('',(#11723),#1558,.F.);
#71715=ADVANCED_FACE('',(#11724),#9206,.F.);
#71716=ADVANCED_FACE('',(#11725),#1559,.F.);
#71717=ADVANCED_FACE('',(#11726),#9207,.F.);
#71718=ADVANCED_FACE('',(#11727),#1560,.F.);
#71719=ADVANCED_FACE('',(#11728),#9208,.F.);
#71720=ADVANCED_FACE('',(#11729),#1561,.F.);
#71721=ADVANCED_FACE('',(#11730),#1562,.F.);
#71722=ADVANCED_FACE('',(#11731),#9209,.F.);
#71723=ADVANCED_FACE('',(#11732),#1563,.F.);
#71724=ADVANCED_FACE('',(#11733),#9210,.F.);
#71725=ADVANCED_FACE('',(#11734),#1564,.F.);
#71726=ADVANCED_FACE('',(#11735),#9211,.F.);
#71727=ADVANCED_FACE('',(#11736),#1565,.F.);
#71728=ADVANCED_FACE('',(#11737),#9212,.F.);
#71729=ADVANCED_FACE('',(#11738),#1566,.F.);
#71730=ADVANCED_FACE('',(#11739),#9213,.F.);
#71731=ADVANCED_FACE('',(#11740),#1567,.F.);
#71732=ADVANCED_FACE('',(#11741),#9214,.F.);
#71733=ADVANCED_FACE('',(#11742),#1568,.F.);
#71734=ADVANCED_FACE('',(#11743),#9215,.F.);
#71735=ADVANCED_FACE('',(#11744),#1569,.F.);
#71736=ADVANCED_FACE('',(#11745),#9216,.F.);
#71737=ADVANCED_FACE('',(#11746),#1570,.F.);
#71738=ADVANCED_FACE('',(#11747),#9217,.F.);
#71739=ADVANCED_FACE('',(#11748),#1571,.F.);
#71740=ADVANCED_FACE('',(#11749),#9218,.F.);
#71741=ADVANCED_FACE('',(#11750),#1572,.F.);
#71742=ADVANCED_FACE('',(#11751),#9219,.F.);
#71743=ADVANCED_FACE('',(#11752),#1573,.F.);
#71744=ADVANCED_FACE('',(#11753),#9220,.F.);
#71745=ADVANCED_FACE('',(#11754),#1574,.F.);
#71746=ADVANCED_FACE('',(#11755),#9221,.F.);
#71747=ADVANCED_FACE('',(#11756),#1575,.F.);
#71748=ADVANCED_FACE('',(#11757),#9222,.F.);
#71749=ADVANCED_FACE('',(#11758),#1576,.F.);
#71750=ADVANCED_FACE('',(#11759),#9223,.F.);
#71751=ADVANCED_FACE('',(#11760),#1577,.F.);
#71752=ADVANCED_FACE('',(#11761),#9224,.F.);
#71753=ADVANCED_FACE('',(#11762),#1578,.F.);
#71754=ADVANCED_FACE('',(#11763),#9225,.F.);
#71755=ADVANCED_FACE('',(#11764),#9226,.F.);
#71756=ADVANCED_FACE('',(#11765),#1579,.F.);
#71757=ADVANCED_FACE('',(#11766),#9227,.F.);
#71758=ADVANCED_FACE('',(#11767),#1580,.F.);
#71759=ADVANCED_FACE('',(#11768),#9228,.F.);
#71760=ADVANCED_FACE('',(#11769),#1581,.F.);
#71761=ADVANCED_FACE('',(#11770),#9229,.F.);
#71762=ADVANCED_FACE('',(#11771),#1582,.F.);
#71763=ADVANCED_FACE('',(#11772),#9230,.F.);
#71764=ADVANCED_FACE('',(#11773),#1583,.F.);
#71765=ADVANCED_FACE('',(#11774),#9231,.F.);
#71766=ADVANCED_FACE('',(#11775),#1584,.F.);
#71767=ADVANCED_FACE('',(#11776),#9232,.F.);
#71768=ADVANCED_FACE('',(#11777),#1585,.F.);
#71769=ADVANCED_FACE('',(#11778),#1586,.F.);
#71770=ADVANCED_FACE('',(#11779),#1587,.F.);
#71771=ADVANCED_FACE('',(#11780),#69165,.F.);
#71772=ADVANCED_FACE('',(#11781),#1588,.F.);
#71773=ADVANCED_FACE('',(#11782),#1589,.F.);
#71774=ADVANCED_FACE('',(#11783),#2220,.T.);
#71775=ADVANCED_FACE('',(#11784),#2221,.T.);
#71776=ADVANCED_FACE('',(#11785),#2222,.T.);
#71777=ADVANCED_FACE('',(#11786),#2223,.T.);
#71778=ADVANCED_FACE('',(#11787),#2224,.T.);
#71779=ADVANCED_FACE('',(#11788),#2225,.T.);
#71780=ADVANCED_FACE('',(#11789),#2226,.T.);
#71781=ADVANCED_FACE('',(#11790),#2227,.T.);
#71782=ADVANCED_FACE('',(#11791),#9233,.F.);
#71783=ADVANCED_FACE('',(#11792),#9234,.F.);
#71784=ADVANCED_FACE('',(#11793),#9235,.F.);
#71785=ADVANCED_FACE('',(#11794),#1590,.F.);
#71786=ADVANCED_FACE('',(#11795),#1591,.F.);
#71787=ADVANCED_FACE('',(#11796),#9236,.F.);
#71788=ADVANCED_FACE('',(#11797),#9237,.F.);
#71789=ADVANCED_FACE('',(#11798),#1592,.F.);
#71790=ADVANCED_FACE('',(#11799),#9238,.F.);
#71791=ADVANCED_FACE('',(#11800),#9239,.F.);
#71792=ADVANCED_FACE('',(#11801),#9240,.F.);
#71793=ADVANCED_FACE('',(#11802),#1593,.F.);
#71794=ADVANCED_FACE('',(#11803),#1594,.F.);
#71795=ADVANCED_FACE('',(#11804),#9241,.F.);
#71796=ADVANCED_FACE('',(#11805),#9242,.F.);
#71797=ADVANCED_FACE('',(#11806),#9243,.F.);
#71798=ADVANCED_FACE('',(#11807),#1595,.F.);
#71799=ADVANCED_FACE('',(#11808),#1596,.F.);
#71800=ADVANCED_FACE('',(#11809),#9244,.F.);
#71801=ADVANCED_FACE('',(#11810),#9245,.F.);
#71802=ADVANCED_FACE('',(#11811),#9246,.F.);
#71803=ADVANCED_FACE('',(#11812),#1597,.F.);
#71804=ADVANCED_FACE('',(#11813),#1598,.F.);
#71805=ADVANCED_FACE('',(#11814),#9247,.F.);
#71806=ADVANCED_FACE('',(#11815),#9248,.F.);
#71807=ADVANCED_FACE('',(#11816),#9249,.F.);
#71808=ADVANCED_FACE('',(#11817),#1599,.F.);
#71809=ADVANCED_FACE('',(#11818),#1600,.F.);
#71810=ADVANCED_FACE('',(#11819),#9250,.F.);
#71811=ADVANCED_FACE('',(#11820),#9251,.F.);
#71812=ADVANCED_FACE('',(#11821),#9252,.F.);
#71813=ADVANCED_FACE('',(#11822),#1601,.F.);
#71814=ADVANCED_FACE('',(#11823),#1602,.F.);
#71815=ADVANCED_FACE('',(#11824),#9253,.F.);
#71816=ADVANCED_FACE('',(#11825),#9254,.F.);
#71817=ADVANCED_FACE('',(#11826),#1603,.F.);
#71818=ADVANCED_FACE('',(#11827),#9255,.F.);
#71819=ADVANCED_FACE('',(#11828),#1604,.F.);
#71820=ADVANCED_FACE('',(#11829),#9256,.F.);
#71821=ADVANCED_FACE('',(#11830),#1605,.F.);
#71822=ADVANCED_FACE('',(#11831),#9257,.F.);
#71823=ADVANCED_FACE('',(#11832),#1606,.F.);
#71824=ADVANCED_FACE('',(#11833),#9258,.F.);
#71825=ADVANCED_FACE('',(#11834),#1607,.F.);
#71826=ADVANCED_FACE('',(#11835),#9259,.F.);
#71827=ADVANCED_FACE('',(#11836),#1608,.F.);
#71828=ADVANCED_FACE('',(#11837),#9260,.F.);
#71829=ADVANCED_FACE('',(#11838),#1609,.F.);
#71830=ADVANCED_FACE('',(#11839),#9261,.F.);
#71831=ADVANCED_FACE('',(#11840),#1610,.F.);
#71832=ADVANCED_FACE('',(#11841),#9262,.F.);
#71833=ADVANCED_FACE('',(#11842),#1611,.F.);
#71834=ADVANCED_FACE('',(#11843),#9263,.F.);
#71835=ADVANCED_FACE('',(#11844),#9264,.F.);
#71836=ADVANCED_FACE('',(#11845),#1612,.F.);
#71837=ADVANCED_FACE('',(#11846),#9265,.F.);
#71838=ADVANCED_FACE('',(#11847),#1613,.F.);
#71839=ADVANCED_FACE('',(#11848),#9266,.F.);
#71840=ADVANCED_FACE('',(#11849),#1614,.F.);
#71841=ADVANCED_FACE('',(#11850),#9267,.F.);
#71842=ADVANCED_FACE('',(#11851),#1615,.F.);
#71843=ADVANCED_FACE('',(#11852),#9268,.F.);
#71844=ADVANCED_FACE('',(#11853),#1616,.F.);
#71845=ADVANCED_FACE('',(#11854),#9269,.F.);
#71846=ADVANCED_FACE('',(#11855),#1617,.F.);
#71847=ADVANCED_FACE('',(#11856),#9270,.F.);
#71848=ADVANCED_FACE('',(#11857),#1618,.F.);
#71849=ADVANCED_FACE('',(#11858),#9271,.F.);
#71850=ADVANCED_FACE('',(#11859),#1619,.F.);
#71851=ADVANCED_FACE('',(#11860),#9272,.F.);
#71852=ADVANCED_FACE('',(#11861),#1620,.F.);
#71853=ADVANCED_FACE('',(#11862),#9273,.F.);
#71854=ADVANCED_FACE('',(#11863),#1621,.F.);
#71855=ADVANCED_FACE('',(#11864),#9274,.F.);
#71856=ADVANCED_FACE('',(#11865),#1622,.F.);
#71857=ADVANCED_FACE('',(#11866),#9275,.F.);
#71858=ADVANCED_FACE('',(#11867),#1623,.F.);
#71859=ADVANCED_FACE('',(#11868),#9276,.F.);
#71860=ADVANCED_FACE('',(#11869),#1624,.F.);
#71861=ADVANCED_FACE('',(#11870),#9277,.F.);
#71862=ADVANCED_FACE('',(#11871),#1625,.F.);
#71863=ADVANCED_FACE('',(#11872),#9278,.F.);
#71864=ADVANCED_FACE('',(#11873),#9279,.F.);
#71865=ADVANCED_FACE('',(#11874),#1626,.F.);
#71866=ADVANCED_FACE('',(#11875),#9280,.F.);
#71867=ADVANCED_FACE('',(#11876),#1627,.F.);
#71868=ADVANCED_FACE('',(#11877),#9281,.F.);
#71869=ADVANCED_FACE('',(#11878),#1628,.F.);
#71870=ADVANCED_FACE('',(#11879),#9282,.F.);
#71871=ADVANCED_FACE('',(#11880),#1629,.F.);
#71872=ADVANCED_FACE('',(#11881),#9283,.F.);
#71873=ADVANCED_FACE('',(#11882),#1630,.F.);
#71874=ADVANCED_FACE('',(#11883),#9284,.F.);
#71875=ADVANCED_FACE('',(#11884),#1631,.F.);
#71876=ADVANCED_FACE('',(#11885),#9285,.F.);
#71877=ADVANCED_FACE('',(#11886),#1632,.F.);
#71878=ADVANCED_FACE('',(#11887),#9286,.F.);
#71879=ADVANCED_FACE('',(#11888),#1633,.F.);
#71880=ADVANCED_FACE('',(#11889),#9287,.F.);
#71881=ADVANCED_FACE('',(#11890),#1634,.F.);
#71882=ADVANCED_FACE('',(#11891),#9288,.F.);
#71883=ADVANCED_FACE('',(#11892),#9289,.F.);
#71884=ADVANCED_FACE('',(#11893),#1635,.F.);
#71885=ADVANCED_FACE('',(#11894),#9290,.F.);
#71886=ADVANCED_FACE('',(#11895),#1636,.F.);
#71887=ADVANCED_FACE('',(#11896),#9291,.F.);
#71888=ADVANCED_FACE('',(#11897),#1637,.F.);
#71889=ADVANCED_FACE('',(#11898),#9292,.F.);
#71890=ADVANCED_FACE('',(#11899),#1638,.F.);
#71891=ADVANCED_FACE('',(#11900),#9293,.F.);
#71892=ADVANCED_FACE('',(#11901),#1639,.F.);
#71893=ADVANCED_FACE('',(#11902),#9294,.F.);
#71894=ADVANCED_FACE('',(#11903),#1640,.F.);
#71895=ADVANCED_FACE('',(#11904),#9295,.F.);
#71896=ADVANCED_FACE('',(#11905),#1641,.F.);
#71897=ADVANCED_FACE('',(#11906),#9296,.F.);
#71898=ADVANCED_FACE('',(#11907),#1642,.F.);
#71899=ADVANCED_FACE('',(#11908),#9297,.F.);
#71900=ADVANCED_FACE('',(#11909),#1643,.F.);
#71901=ADVANCED_FACE('',(#11910),#9298,.F.);
#71902=ADVANCED_FACE('',(#11911),#1644,.F.);
#71903=ADVANCED_FACE('',(#11912),#9299,.F.);
#71904=ADVANCED_FACE('',(#11913),#9300,.F.);
#71905=ADVANCED_FACE('',(#11914),#1645,.F.);
#71906=ADVANCED_FACE('',(#11915),#9301,.F.);
#71907=ADVANCED_FACE('',(#11916),#1646,.F.);
#71908=ADVANCED_FACE('',(#11917),#9302,.F.);
#71909=ADVANCED_FACE('',(#11918),#1647,.F.);
#71910=ADVANCED_FACE('',(#11919),#9303,.F.);
#71911=ADVANCED_FACE('',(#11920),#1648,.F.);
#71912=ADVANCED_FACE('',(#11921),#9304,.F.);
#71913=ADVANCED_FACE('',(#11922),#1649,.F.);
#71914=ADVANCED_FACE('',(#11923),#9305,.F.);
#71915=ADVANCED_FACE('',(#11924),#1650,.F.);
#71916=ADVANCED_FACE('',(#11925),#9306,.F.);
#71917=ADVANCED_FACE('',(#11926),#1651,.F.);
#71918=ADVANCED_FACE('',(#11927),#9307,.F.);
#71919=ADVANCED_FACE('',(#11928),#1652,.F.);
#71920=ADVANCED_FACE('',(#11929),#9308,.F.);
#71921=ADVANCED_FACE('',(#11930),#1653,.F.);
#71922=ADVANCED_FACE('',(#11931),#9309,.F.);
#71923=ADVANCED_FACE('',(#11932),#1654,.F.);
#71924=ADVANCED_FACE('',(#11933),#9310,.F.);
#71925=ADVANCED_FACE('',(#11934),#1655,.F.);
#71926=ADVANCED_FACE('',(#11935),#9311,.F.);
#71927=ADVANCED_FACE('',(#11936),#1656,.F.);
#71928=ADVANCED_FACE('',(#11937),#9312,.F.);
#71929=ADVANCED_FACE('',(#11938),#1657,.F.);
#71930=ADVANCED_FACE('',(#11939),#9313,.F.);
#71931=ADVANCED_FACE('',(#11940),#1658,.F.);
#71932=ADVANCED_FACE('',(#11941),#9314,.F.);
#71933=ADVANCED_FACE('',(#11942),#1659,.F.);
#71934=ADVANCED_FACE('',(#11943),#9315,.F.);
#71935=ADVANCED_FACE('',(#11944),#1660,.F.);
#71936=ADVANCED_FACE('',(#11945),#9316,.F.);
#71937=ADVANCED_FACE('',(#11946),#1661,.F.);
#71938=ADVANCED_FACE('',(#11947),#9317,.F.);
#71939=ADVANCED_FACE('',(#11948),#1662,.F.);
#71940=ADVANCED_FACE('',(#11949),#9318,.F.);
#71941=ADVANCED_FACE('',(#11950),#9319,.F.);
#71942=ADVANCED_FACE('',(#11951),#1663,.F.);
#71943=ADVANCED_FACE('',(#11952),#9320,.F.);
#71944=ADVANCED_FACE('',(#11953),#1664,.F.);
#71945=ADVANCED_FACE('',(#11954),#9321,.F.);
#71946=ADVANCED_FACE('',(#11955),#9322,.F.);
#71947=ADVANCED_FACE('',(#11956),#1665,.F.);
#71948=ADVANCED_FACE('',(#11957),#9323,.F.);
#71949=ADVANCED_FACE('',(#11958),#9324,.F.);
#71950=ADVANCED_FACE('',(#11959),#1666,.F.);
#71951=ADVANCED_FACE('',(#11960),#9325,.F.);
#71952=ADVANCED_FACE('',(#11961),#1667,.F.);
#71953=ADVANCED_FACE('',(#11962),#69166,.F.);
#71954=ADVANCED_FACE('',(#11963),#1668,.F.);
#71955=ADVANCED_FACE('',(#11964),#1669,.F.);
#71956=ADVANCED_FACE('',(#11965),#1670,.F.);
#71957=ADVANCED_FACE('',(#11966),#2228,.F.);
#71958=ADVANCED_FACE('',(#11967),#2229,.F.);
#71959=ADVANCED_FACE('',(#11968),#2230,.F.);
#71960=ADVANCED_FACE('',(#11969),#2231,.F.);
#71961=ADVANCED_FACE('',(#11970),#2232,.F.);
#71962=ADVANCED_FACE('',(#11971),#2233,.F.);
#71963=ADVANCED_FACE('',(#11972),#2234,.F.);
#71964=ADVANCED_FACE('',(#11973),#2235,.F.);
#71965=ADVANCED_FACE('',(#11974),#1671,.F.);
#71966=ADVANCED_FACE('',(#11975),#1672,.F.);
#71967=ADVANCED_FACE('',(#11976),#9326,.F.);
#71968=ADVANCED_FACE('',(#11977),#1673,.F.);
#71969=ADVANCED_FACE('',(#11978),#9327,.F.);
#71970=ADVANCED_FACE('',(#11979),#1674,.F.);
#71971=ADVANCED_FACE('',(#11980),#1675,.F.);
#71972=ADVANCED_FACE('',(#11981),#9328,.F.);
#71973=ADVANCED_FACE('',(#11982),#1676,.F.);
#71974=ADVANCED_FACE('',(#11983),#1677,.F.);
#71975=ADVANCED_FACE('',(#11984),#9329,.F.);
#71976=ADVANCED_FACE('',(#11985),#1678,.F.);
#71977=ADVANCED_FACE('',(#11986),#1679,.F.);
#71978=ADVANCED_FACE('',(#11987),#9330,.F.);
#71979=ADVANCED_FACE('',(#11988),#1680,.F.);
#71980=ADVANCED_FACE('',(#11989),#1681,.F.);
#71981=ADVANCED_FACE('',(#11990),#9331,.F.);
#71982=ADVANCED_FACE('',(#11991),#1682,.F.);
#71983=ADVANCED_FACE('',(#11992),#1683,.F.);
#71984=ADVANCED_FACE('',(#11993),#9332,.F.);
#71985=ADVANCED_FACE('',(#11994),#9333,.F.);
#71986=ADVANCED_FACE('',(#11995),#1684,.F.);
#71987=ADVANCED_FACE('',(#11996),#9334,.F.);
#71988=ADVANCED_FACE('',(#11997),#1685,.F.);
#71989=ADVANCED_FACE('',(#11998),#9335,.F.);
#71990=ADVANCED_FACE('',(#11999),#1686,.F.);
#71991=ADVANCED_FACE('',(#12000),#9336,.F.);
#71992=ADVANCED_FACE('',(#12001),#1687,.F.);
#71993=ADVANCED_FACE('',(#12002),#9337,.F.);
#71994=ADVANCED_FACE('',(#12003),#1688,.F.);
#71995=ADVANCED_FACE('',(#12004),#9338,.F.);
#71996=ADVANCED_FACE('',(#12005),#1689,.F.);
#71997=ADVANCED_FACE('',(#12006),#9339,.F.);
#71998=ADVANCED_FACE('',(#12007),#1690,.F.);
#71999=ADVANCED_FACE('',(#12008),#9340,.F.);
#72000=ADVANCED_FACE('',(#12009),#1691,.F.);
#72001=ADVANCED_FACE('',(#12010),#9341,.F.);
#72002=ADVANCED_FACE('',(#12011),#1692,.F.);
#72003=ADVANCED_FACE('',(#12012),#9342,.F.);
#72004=ADVANCED_FACE('',(#12013),#9343,.F.);
#72005=ADVANCED_FACE('',(#12014),#1693,.F.);
#72006=ADVANCED_FACE('',(#12015),#9344,.F.);
#72007=ADVANCED_FACE('',(#12016),#1694,.F.);
#72008=ADVANCED_FACE('',(#12017),#9345,.F.);
#72009=ADVANCED_FACE('',(#12018),#1695,.F.);
#72010=ADVANCED_FACE('',(#12019),#9346,.F.);
#72011=ADVANCED_FACE('',(#12020),#1696,.F.);
#72012=ADVANCED_FACE('',(#12021),#9347,.F.);
#72013=ADVANCED_FACE('',(#12022),#1697,.F.);
#72014=ADVANCED_FACE('',(#12023),#9348,.F.);
#72015=ADVANCED_FACE('',(#12024),#1698,.F.);
#72016=ADVANCED_FACE('',(#12025),#9349,.F.);
#72017=ADVANCED_FACE('',(#12026),#1699,.F.);
#72018=ADVANCED_FACE('',(#12027),#9350,.F.);
#72019=ADVANCED_FACE('',(#12028),#1700,.F.);
#72020=ADVANCED_FACE('',(#12029),#9351,.F.);
#72021=ADVANCED_FACE('',(#12030),#1701,.F.);
#72022=ADVANCED_FACE('',(#12031),#9352,.F.);
#72023=ADVANCED_FACE('',(#12032),#1702,.F.);
#72024=ADVANCED_FACE('',(#12033),#9353,.F.);
#72025=ADVANCED_FACE('',(#12034),#1703,.F.);
#72026=ADVANCED_FACE('',(#12035),#9354,.F.);
#72027=ADVANCED_FACE('',(#12036),#1704,.F.);
#72028=ADVANCED_FACE('',(#12037),#9355,.F.);
#72029=ADVANCED_FACE('',(#12038),#1705,.F.);
#72030=ADVANCED_FACE('',(#12039),#9356,.F.);
#72031=ADVANCED_FACE('',(#12040),#1706,.F.);
#72032=ADVANCED_FACE('',(#12041),#9357,.F.);
#72033=ADVANCED_FACE('',(#12042),#9358,.F.);
#72034=ADVANCED_FACE('',(#12043),#1707,.F.);
#72035=ADVANCED_FACE('',(#12044),#9359,.F.);
#72036=ADVANCED_FACE('',(#12045),#1708,.F.);
#72037=ADVANCED_FACE('',(#12046),#9360,.F.);
#72038=ADVANCED_FACE('',(#12047),#1709,.F.);
#72039=ADVANCED_FACE('',(#12048),#9361,.F.);
#72040=ADVANCED_FACE('',(#12049),#1710,.F.);
#72041=ADVANCED_FACE('',(#12050),#9362,.F.);
#72042=ADVANCED_FACE('',(#12051),#1711,.F.);
#72043=ADVANCED_FACE('',(#12052),#9363,.F.);
#72044=ADVANCED_FACE('',(#12053),#1712,.F.);
#72045=ADVANCED_FACE('',(#12054),#9364,.F.);
#72046=ADVANCED_FACE('',(#12055),#1713,.F.);
#72047=ADVANCED_FACE('',(#12056),#9365,.F.);
#72048=ADVANCED_FACE('',(#12057),#1714,.F.);
#72049=ADVANCED_FACE('',(#12058),#9366,.F.);
#72050=ADVANCED_FACE('',(#12059),#1715,.F.);
#72051=ADVANCED_FACE('',(#12060),#9367,.F.);
#72052=ADVANCED_FACE('',(#12061),#9368,.F.);
#72053=ADVANCED_FACE('',(#12062),#1716,.F.);
#72054=ADVANCED_FACE('',(#12063),#9369,.F.);
#72055=ADVANCED_FACE('',(#12064),#1717,.F.);
#72056=ADVANCED_FACE('',(#12065),#9370,.F.);
#72057=ADVANCED_FACE('',(#12066),#1718,.F.);
#72058=ADVANCED_FACE('',(#12067),#9371,.F.);
#72059=ADVANCED_FACE('',(#12068),#1719,.F.);
#72060=ADVANCED_FACE('',(#12069),#9372,.F.);
#72061=ADVANCED_FACE('',(#12070),#1720,.F.);
#72062=ADVANCED_FACE('',(#12071),#9373,.F.);
#72063=ADVANCED_FACE('',(#12072),#1721,.F.);
#72064=ADVANCED_FACE('',(#12073),#9374,.F.);
#72065=ADVANCED_FACE('',(#12074),#1722,.F.);
#72066=ADVANCED_FACE('',(#12075),#9375,.F.);
#72067=ADVANCED_FACE('',(#12076),#1723,.F.);
#72068=ADVANCED_FACE('',(#12077),#9376,.F.);
#72069=ADVANCED_FACE('',(#12078),#1724,.F.);
#72070=ADVANCED_FACE('',(#12079),#9377,.F.);
#72071=ADVANCED_FACE('',(#12080),#1725,.F.);
#72072=ADVANCED_FACE('',(#12081),#9378,.F.);
#72073=ADVANCED_FACE('',(#12082),#9379,.F.);
#72074=ADVANCED_FACE('',(#12083),#1726,.F.);
#72075=ADVANCED_FACE('',(#12084),#9380,.F.);
#72076=ADVANCED_FACE('',(#12085),#1727,.F.);
#72077=ADVANCED_FACE('',(#12086),#9381,.F.);
#72078=ADVANCED_FACE('',(#12087),#1728,.F.);
#72079=ADVANCED_FACE('',(#12088),#9382,.F.);
#72080=ADVANCED_FACE('',(#12089),#1729,.F.);
#72081=ADVANCED_FACE('',(#12090),#9383,.F.);
#72082=ADVANCED_FACE('',(#12091),#1730,.F.);
#72083=ADVANCED_FACE('',(#12092),#9384,.F.);
#72084=ADVANCED_FACE('',(#12093),#1731,.F.);
#72085=ADVANCED_FACE('',(#12094),#9385,.F.);
#72086=ADVANCED_FACE('',(#12095),#1732,.F.);
#72087=ADVANCED_FACE('',(#12096),#9386,.F.);
#72088=ADVANCED_FACE('',(#12097),#1733,.F.);
#72089=ADVANCED_FACE('',(#12098),#9387,.F.);
#72090=ADVANCED_FACE('',(#12099),#1734,.F.);
#72091=ADVANCED_FACE('',(#12100),#9388,.F.);
#72092=ADVANCED_FACE('',(#12101),#1735,.F.);
#72093=ADVANCED_FACE('',(#12102),#9389,.F.);
#72094=ADVANCED_FACE('',(#12103),#1736,.F.);
#72095=ADVANCED_FACE('',(#12104),#9390,.F.);
#72096=ADVANCED_FACE('',(#12105),#1737,.F.);
#72097=ADVANCED_FACE('',(#12106),#9391,.F.);
#72098=ADVANCED_FACE('',(#12107),#1738,.F.);
#72099=ADVANCED_FACE('',(#12108),#9392,.F.);
#72100=ADVANCED_FACE('',(#12109),#1739,.F.);
#72101=ADVANCED_FACE('',(#12110),#9393,.F.);
#72102=ADVANCED_FACE('',(#12111),#1740,.F.);
#72103=ADVANCED_FACE('',(#12112),#9394,.F.);
#72104=ADVANCED_FACE('',(#12113),#1741,.F.);
#72105=ADVANCED_FACE('',(#12114),#9395,.F.);
#72106=ADVANCED_FACE('',(#12115),#1742,.F.);
#72107=ADVANCED_FACE('',(#12116),#9396,.F.);
#72108=ADVANCED_FACE('',(#12117),#1743,.F.);
#72109=ADVANCED_FACE('',(#12118),#9397,.F.);
#72110=ADVANCED_FACE('',(#12119),#9398,.F.);
#72111=ADVANCED_FACE('',(#12120),#1744,.F.);
#72112=ADVANCED_FACE('',(#12121),#9399,.F.);
#72113=ADVANCED_FACE('',(#12122),#1745,.F.);
#72114=ADVANCED_FACE('',(#12123),#9400,.F.);
#72115=ADVANCED_FACE('',(#12124),#9401,.F.);
#72116=ADVANCED_FACE('',(#12125),#1746,.F.);
#72117=ADVANCED_FACE('',(#12126),#9402,.F.);
#72118=ADVANCED_FACE('',(#12127),#9403,.F.);
#72119=ADVANCED_FACE('',(#12128),#1747,.F.);
#72120=ADVANCED_FACE('',(#12129),#9404,.F.);
#72121=ADVANCED_FACE('',(#12130),#1748,.F.);
#72122=ADVANCED_FACE('',(#12131),#69167,.F.);
#72123=ADVANCED_FACE('',(#12132),#1749,.F.);
#72124=ADVANCED_FACE('',(#12133),#1750,.F.);
#72125=ADVANCED_FACE('',(#12134),#2236,.T.);
#72126=ADVANCED_FACE('',(#12135),#2237,.T.);
#72127=ADVANCED_FACE('',(#12136),#2238,.T.);
#72128=ADVANCED_FACE('',(#12137),#2239,.T.);
#72129=ADVANCED_FACE('',(#12138),#2240,.T.);
#72130=ADVANCED_FACE('',(#12139),#2241,.T.);
#72131=ADVANCED_FACE('',(#12140),#2242,.T.);
#72132=ADVANCED_FACE('',(#12141),#2243,.T.);
#72133=ADVANCED_FACE('',(#12142),#9405,.T.);
#72134=ADVANCED_FACE('',(#12143),#9406,.F.);
#72135=ADVANCED_FACE('',(#12144),#9407,.F.);
#72136=ADVANCED_FACE('',(#12145),#9408,.T.);
#72137=ADVANCED_FACE('',(#12146),#9409,.F.);
#72138=ADVANCED_FACE('',(#12147),#9410,.F.);
#72139=ADVANCED_FACE('',(#12148),#9411,.F.);
#72140=ADVANCED_FACE('',(#12149),#9412,.T.);
#72141=ADVANCED_FACE('',(#12150),#9413,.T.);
#72142=ADVANCED_FACE('',(#12151),#9414,.F.);
#72143=ADVANCED_FACE('',(#12152),#69168,.T.);
#72144=ADVANCED_FACE('',(#12153),#1866,.T.);
#72145=ADVANCED_FACE('',(#12154),#69169,.T.);
#72146=ADVANCED_FACE('',(#12155),#1867,.T.);
#72147=ADVANCED_FACE('',(#12156,#2715),#417,.T.);
#72148=ADVANCED_FACE('',(#12157),#69170,.T.);
#72149=ADVANCED_FACE('',(#12158,#2716),#9415,.T.);
#72150=ADVANCED_FACE('',(#12159,#2717),#9416,.F.);
#72151=ADVANCED_FACE('',(#12160),#9417,.T.);
#72152=ADVANCED_FACE('',(#12161),#9418,.T.);
#72153=ADVANCED_FACE('',(#12162),#9419,.F.);
#72154=ADVANCED_FACE('',(#12163),#69171,.T.);
#72155=ADVANCED_FACE('',(#12164),#1868,.T.);
#72156=ADVANCED_FACE('',(#12165),#69172,.T.);
#72157=ADVANCED_FACE('',(#12166),#1869,.T.);
#72158=ADVANCED_FACE('',(#12167,#2718),#418,.T.);
#72159=ADVANCED_FACE('',(#12168),#69173,.T.);
#72160=ADVANCED_FACE('',(#12169,#2719),#9420,.T.);
#72161=ADVANCED_FACE('',(#12170,#2720),#9421,.F.);
#72162=ADVANCED_FACE('',(#12171),#9422,.T.);
#72163=ADVANCED_FACE('',(#12172),#9423,.T.);
#72164=ADVANCED_FACE('',(#12173),#9424,.F.);
#72165=ADVANCED_FACE('',(#12174,#2721),#9425,.T.);
#72166=ADVANCED_FACE('',(#12175),#9426,.F.);
#72167=ADVANCED_FACE('',(#12176,#2722),#9427,.F.);
#72168=ADVANCED_FACE('',(#12177),#9428,.F.);
#72169=ADVANCED_FACE('',(#12178),#9429,.T.);
#72170=ADVANCED_FACE('',(#12179),#9430,.F.);
#72171=ADVANCED_FACE('',(#12180),#9431,.T.);
#72172=ADVANCED_FACE('',(#12181),#9432,.F.);
#72173=ADVANCED_FACE('',(#12182),#9433,.F.);
#72174=ADVANCED_FACE('',(#12183),#9434,.F.);
#72175=ADVANCED_FACE('',(#12184),#9435,.F.);
#72176=ADVANCED_FACE('',(#12185),#9436,.F.);
#72177=ADVANCED_FACE('',(#12186),#9437,.T.);
#72178=ADVANCED_FACE('',(#12187),#69174,.T.);
#72179=ADVANCED_FACE('',(#12188),#419,.T.);
#72180=ADVANCED_FACE('',(#12189),#69175,.T.);
#72181=ADVANCED_FACE('',(#12190),#69176,.T.);
#72182=ADVANCED_FACE('',(#12191),#69177,.T.);
#72183=ADVANCED_FACE('',(#12192),#69178,.T.);
#72184=ADVANCED_FACE('',(#12193),#420,.T.);
#72185=ADVANCED_FACE('',(#12194),#421,.T.);
#72186=ADVANCED_FACE('',(#12195),#69179,.T.);
#72187=ADVANCED_FACE('',(#12196),#69180,.T.);
#72188=ADVANCED_FACE('',(#12197),#69181,.T.);
#72189=ADVANCED_FACE('',(#12198),#422,.T.);
#72190=ADVANCED_FACE('',(#12199),#1870,.T.);
#72191=ADVANCED_FACE('',(#12200),#69182,.T.);
#72192=ADVANCED_FACE('',(#12201),#69183,.F.);
#72193=ADVANCED_FACE('',(#12202),#69184,.T.);
#72194=ADVANCED_FACE('',(#12203),#1871,.T.);
#72195=ADVANCED_FACE('',(#12204),#423,.T.);
#72196=ADVANCED_FACE('',(#12205),#69185,.T.);
#72197=ADVANCED_FACE('',(#12206),#69186,.T.);
#72198=ADVANCED_FACE('',(#12207),#69187,.T.);
#72199=ADVANCED_FACE('',(#12208),#69188,.T.);
#72200=ADVANCED_FACE('',(#12209),#424,.T.);
#72201=ADVANCED_FACE('',(#12210),#425,.T.);
#72202=ADVANCED_FACE('',(#12211),#426,.T.);
#72203=ADVANCED_FACE('',(#12212),#69189,.T.);
#72204=ADVANCED_FACE('',(#12213),#69190,.T.);
#72205=ADVANCED_FACE('',(#12214),#69191,.T.);
#72206=ADVANCED_FACE('',(#12215),#69192,.T.);
#72207=ADVANCED_FACE('',(#12216),#69193,.T.);
#72208=ADVANCED_FACE('',(#12217),#69194,.T.);
#72209=ADVANCED_FACE('',(#12218),#427,.T.);
#72210=ADVANCED_FACE('',(#12219),#1872,.T.);
#72211=ADVANCED_FACE('',(#12220),#428,.T.);
#72212=ADVANCED_FACE('',(#12221),#69195,.T.);
#72213=ADVANCED_FACE('',(#12222),#69196,.F.);
#72214=ADVANCED_FACE('',(#12223),#69197,.T.);
#72215=ADVANCED_FACE('',(#12224),#69198,.T.);
#72216=ADVANCED_FACE('',(#12225),#1873,.T.);
#72217=ADVANCED_FACE('',(#12226),#429,.T.);
#72218=ADVANCED_FACE('',(#12227),#69199,.T.);
#72219=ADVANCED_FACE('',(#12228),#69200,.T.);
#72220=ADVANCED_FACE('',(#12229),#430,.T.);
#72221=ADVANCED_FACE('',(#12230),#69201,.T.);
#72222=ADVANCED_FACE('',(#12231),#69202,.F.);
#72223=ADVANCED_FACE('',(#12232),#1751,.T.);
#72224=ADVANCED_FACE('',(#12233),#69203,.T.);
#72225=ADVANCED_FACE('',(#12234),#1752,.T.);
#72226=ADVANCED_FACE('',(#12235),#69204,.T.);
#72227=ADVANCED_FACE('',(#12236),#69205,.T.);
#72228=ADVANCED_FACE('',(#12237),#69206,.T.);
#72229=ADVANCED_FACE('',(#12238),#69207,.T.);
#72230=ADVANCED_FACE('',(#12239),#69208,.T.);
#72231=ADVANCED_FACE('',(#12240),#69209,.T.);
#72232=ADVANCED_FACE('',(#12241),#69210,.T.);
#72233=ADVANCED_FACE('',(#12242),#69211,.T.);
#72234=ADVANCED_FACE('',(#12243),#69212,.T.);
#72235=ADVANCED_FACE('',(#12244),#69213,.T.);
#72236=ADVANCED_FACE('',(#12245),#69214,.T.);
#72237=ADVANCED_FACE('',(#12246),#69215,.T.);
#72238=ADVANCED_FACE('',(#12247),#69216,.T.);
#72239=ADVANCED_FACE('',(#12248),#69217,.T.);
#72240=ADVANCED_FACE('',(#12249),#69218,.T.);
#72241=ADVANCED_FACE('',(#12250),#69219,.T.);
#72242=ADVANCED_FACE('',(#12251),#69220,.T.);
#72243=ADVANCED_FACE('',(#12252),#69221,.T.);
#72244=ADVANCED_FACE('',(#12253),#69222,.T.);
#72245=ADVANCED_FACE('',(#12254),#69223,.T.);
#72246=ADVANCED_FACE('',(#12255),#69224,.T.);
#72247=ADVANCED_FACE('',(#12256),#69225,.T.);
#72248=ADVANCED_FACE('',(#12257),#69226,.T.);
#72249=ADVANCED_FACE('',(#12258),#69227,.T.);
#72250=ADVANCED_FACE('',(#12259),#69228,.T.);
#72251=ADVANCED_FACE('',(#12260),#759,.T.);
#72252=ADVANCED_FACE('',(#12261),#760,.T.);
#72253=ADVANCED_FACE('',(#12262),#761,.T.);
#72254=ADVANCED_FACE('',(#12263),#762,.T.);
#72255=ADVANCED_FACE('',(#12264),#763,.T.);
#72256=ADVANCED_FACE('',(#12265),#764,.T.);
#72257=ADVANCED_FACE('',(#12266),#765,.T.);
#72258=ADVANCED_FACE('',(#12267),#766,.T.);
#72259=ADVANCED_FACE('',(#12268),#767,.T.);
#72260=ADVANCED_FACE('',(#12269),#768,.T.);
#72261=ADVANCED_FACE('',(#12270),#769,.T.);
#72262=ADVANCED_FACE('',(#12271),#770,.T.);
#72263=ADVANCED_FACE('',(#12272),#771,.T.);
#72264=ADVANCED_FACE('',(#12273),#772,.T.);
#72265=ADVANCED_FACE('',(#12274),#773,.T.);
#72266=ADVANCED_FACE('',(#12275),#774,.T.);
#72267=ADVANCED_FACE('',(#12276),#775,.T.);
#72268=ADVANCED_FACE('',(#12277),#776,.T.);
#72269=ADVANCED_FACE('',(#12278),#777,.T.);
#72270=ADVANCED_FACE('',(#12279),#778,.T.);
#72271=ADVANCED_FACE('',(#12280),#779,.T.);
#72272=ADVANCED_FACE('',(#12281),#780,.T.);
#72273=ADVANCED_FACE('',(#12282),#781,.T.);
#72274=ADVANCED_FACE('',(#12283),#782,.T.);
#72275=ADVANCED_FACE('',(#12284),#783,.T.);
#72276=ADVANCED_FACE('',(#12285),#69229,.T.);
#72277=ADVANCED_FACE('',(#12286),#784,.T.);
#72278=ADVANCED_FACE('',(#12287),#785,.T.);
#72279=ADVANCED_FACE('',(#12288,#2723),#9438,.T.);
#72280=ADVANCED_FACE('',(#12289),#9439,.F.);
#72281=ADVANCED_FACE('',(#12290),#69230,.T.);
#72282=ADVANCED_FACE('',(#12291),#9440,.F.);
#72283=ADVANCED_FACE('',(#12292),#69231,.T.);
#72284=ADVANCED_FACE('',(#12293),#9441,.F.);
#72285=ADVANCED_FACE('',(#12294),#69232,.T.);
#72286=ADVANCED_FACE('',(#12295),#9442,.F.);
#72287=ADVANCED_FACE('',(#12296),#69233,.T.);
#72288=ADVANCED_FACE('',(#12297),#9443,.F.);
#72289=ADVANCED_FACE('',(#12298,#2724),#9444,.T.);
#72290=ADVANCED_FACE('',(#12299),#9445,.T.);
#72291=ADVANCED_FACE('',(#12300),#9446,.F.);
#72292=ADVANCED_FACE('',(#12301),#9447,.F.);
#72293=ADVANCED_FACE('',(#12302),#9448,.F.);
#72294=ADVANCED_FACE('',(#12303),#1753,.F.);
#72295=ADVANCED_FACE('',(#12304),#1754,.F.);
#72296=ADVANCED_FACE('',(#12305),#69234,.F.);
#72297=ADVANCED_FACE('',(#12306,#2725),#9449,.T.);
#72298=ADVANCED_FACE('',(#12307,#2726),#9450,.F.);
#72299=ADVANCED_FACE('',(#12308),#9451,.F.);
#72300=ADVANCED_FACE('',(#12309),#9452,.F.);
#72301=ADVANCED_FACE('',(#12310),#9453,.F.);
#72302=ADVANCED_FACE('',(#12311),#9454,.F.);
#72303=ADVANCED_FACE('',(#12312),#9455,.F.);
#72304=ADVANCED_FACE('',(#12313),#9456,.F.);
#72305=ADVANCED_FACE('',(#12314),#1755,.T.);
#72306=ADVANCED_FACE('',(#12315),#1756,.T.);
#72307=ADVANCED_FACE('',(#12316),#1757,.T.);
#72308=ADVANCED_FACE('',(#12317),#1758,.T.);
#72309=ADVANCED_FACE('',(#12318),#1759,.T.);
#72310=ADVANCED_FACE('',(#12319),#1760,.T.);
#72311=ADVANCED_FACE('',(#12320),#1761,.T.);
#72312=ADVANCED_FACE('',(#12321),#1762,.T.);
#72313=ADVANCED_FACE('',(#12322),#1763,.T.);
#72314=ADVANCED_FACE('',(#12323),#1764,.T.);
#72315=ADVANCED_FACE('',(#12324),#1765,.T.);
#72316=ADVANCED_FACE('',(#12325),#1766,.T.);
#72317=ADVANCED_FACE('',(#12326),#1767,.F.);
#72318=ADVANCED_FACE('',(#12327),#1768,.F.);
#72319=ADVANCED_FACE('',(#12328),#69235,.F.);
#72320=ADVANCED_FACE('',(#12329,#2727),#9457,.T.);
#72321=ADVANCED_FACE('',(#12330,#2728),#9458,.F.);
#72322=ADVANCED_FACE('',(#12331),#9459,.F.);
#72323=ADVANCED_FACE('',(#12332),#9460,.F.);
#72324=ADVANCED_FACE('',(#12333),#9461,.F.);
#72325=ADVANCED_FACE('',(#12334),#9462,.F.);
#72326=ADVANCED_FACE('',(#12335),#9463,.F.);
#72327=ADVANCED_FACE('',(#12336),#9464,.F.);
#72328=ADVANCED_FACE('',(#12337),#1769,.T.);
#72329=ADVANCED_FACE('',(#12338),#1770,.T.);
#72330=ADVANCED_FACE('',(#12339),#1771,.T.);
#72331=ADVANCED_FACE('',(#12340),#1772,.T.);
#72332=ADVANCED_FACE('',(#12341),#1773,.T.);
#72333=ADVANCED_FACE('',(#12342),#1774,.T.);
#72334=ADVANCED_FACE('',(#12343),#1775,.T.);
#72335=ADVANCED_FACE('',(#12344),#1776,.T.);
#72336=ADVANCED_FACE('',(#12345),#1777,.T.);
#72337=ADVANCED_FACE('',(#12346),#1778,.T.);
#72338=ADVANCED_FACE('',(#12347),#1779,.T.);
#72339=ADVANCED_FACE('',(#12348),#1780,.T.);
#72340=ADVANCED_FACE('',(#12349),#69236,.T.);
#72341=ADVANCED_FACE('',(#12350),#1781,.T.);
#72342=ADVANCED_FACE('',(#12351),#1782,.T.);
#72343=ADVANCED_FACE('',(#12352,#2729),#431,.T.);
#72344=ADVANCED_FACE('',(#12353),#9465,.F.);
#72345=ADVANCED_FACE('',(#12354),#1874,.T.);
#72346=ADVANCED_FACE('',(#12355),#69237,.T.);
#72347=ADVANCED_FACE('',(#12356),#1875,.T.);
#72348=ADVANCED_FACE('',(#12357),#69238,.T.);
#72349=ADVANCED_FACE('',(#12358),#1876,.T.);
#72350=ADVANCED_FACE('',(#12359),#69239,.T.);
#72351=ADVANCED_FACE('',(#12360),#1877,.T.);
#72352=ADVANCED_FACE('',(#12361),#69240,.T.);
#72353=ADVANCED_FACE('',(#12362),#9466,.T.);
#72354=ADVANCED_FACE('',(#12363),#69241,.F.);
#72355=ADVANCED_FACE('',(#12364),#9467,.T.);
#72356=ADVANCED_FACE('',(#12365),#69242,.F.);
#72357=ADVANCED_FACE('',(#12366,#2730),#9468,.T.);
#72358=ADVANCED_FACE('',(#12367),#1878,.T.);
#72359=ADVANCED_FACE('',(#12368),#69243,.T.);
#72360=ADVANCED_FACE('',(#12369),#1879,.T.);
#72361=ADVANCED_FACE('',(#12370),#69244,.T.);
#72362=ADVANCED_FACE('',(#12371),#1880,.T.);
#72363=ADVANCED_FACE('',(#12372),#69245,.T.);
#72364=ADVANCED_FACE('',(#12373),#1881,.T.);
#72365=ADVANCED_FACE('',(#12374),#69246,.T.);
#72366=ADVANCED_FACE('',(#12375),#9469,.T.);
#72367=ADVANCED_FACE('',(#12376),#9470,.T.);
#72368=ADVANCED_FACE('',(#12377),#69247,.F.);
#72369=ADVANCED_FACE('',(#12378),#9471,.T.);
#72370=ADVANCED_FACE('',(#12379),#69248,.F.);
#72371=ADVANCED_FACE('',(#12380),#1882,.T.);
#72372=ADVANCED_FACE('',(#12381),#69249,.T.);
#72373=ADVANCED_FACE('',(#12382),#1883,.T.);
#72374=ADVANCED_FACE('',(#12383),#69250,.T.);
#72375=ADVANCED_FACE('',(#12384),#1884,.T.);
#72376=ADVANCED_FACE('',(#12385),#69251,.T.);
#72377=ADVANCED_FACE('',(#12386),#1885,.T.);
#72378=ADVANCED_FACE('',(#12387),#69252,.T.);
#72379=ADVANCED_FACE('',(#12388),#9472,.T.);
#72380=ADVANCED_FACE('',(#12389),#9473,.T.);
#72381=ADVANCED_FACE('',(#12390),#1886,.T.);
#72382=ADVANCED_FACE('',(#12391),#69253,.T.);
#72383=ADVANCED_FACE('',(#12392),#1887,.T.);
#72384=ADVANCED_FACE('',(#12393),#69254,.T.);
#72385=ADVANCED_FACE('',(#12394),#1888,.T.);
#72386=ADVANCED_FACE('',(#12395),#69255,.T.);
#72387=ADVANCED_FACE('',(#12396),#1889,.T.);
#72388=ADVANCED_FACE('',(#12397),#69256,.T.);
#72389=ADVANCED_FACE('',(#12398),#69257,.F.);
#72390=ADVANCED_FACE('',(#12399,#2731),#9474,.T.);
#72391=ADVANCED_FACE('',(#12400),#69258,.T.);
#72392=ADVANCED_FACE('',(#12401),#1890,.T.);
#72393=ADVANCED_FACE('',(#12402),#69259,.T.);
#72394=ADVANCED_FACE('',(#12403),#1891,.T.);
#72395=ADVANCED_FACE('',(#12404),#69260,.T.);
#72396=ADVANCED_FACE('',(#12405,#2732),#9475,.F.);
#72397=ADVANCED_FACE('',(#12406),#69261,.T.);
#72398=ADVANCED_FACE('',(#12407),#1892,.T.);
#72399=ADVANCED_FACE('',(#12408),#69262,.T.);
#72400=ADVANCED_FACE('',(#12409),#1893,.T.);
#72401=ADVANCED_FACE('',(#12410),#69263,.T.);
#72402=ADVANCED_FACE('',(#12411),#1894,.T.);
#72403=ADVANCED_FACE('',(#12412),#69264,.T.);
#72404=ADVANCED_FACE('',(#12413),#1895,.T.);
#72405=ADVANCED_FACE('',(#12414),#69265,.T.);
#72406=ADVANCED_FACE('',(#12415),#1896,.T.);
#72407=ADVANCED_FACE('',(#12416),#69266,.T.);
#72408=ADVANCED_FACE('',(#12417),#1897,.T.);
#72409=ADVANCED_FACE('',(#12418),#69267,.T.);
#72410=ADVANCED_FACE('',(#12419),#1898,.T.);
#72411=ADVANCED_FACE('',(#12420),#69268,.T.);
#72412=ADVANCED_FACE('',(#12421),#1899,.T.);
#72413=ADVANCED_FACE('',(#12422),#69269,.T.);
#72414=ADVANCED_FACE('',(#12423),#9476,.T.);
#72415=ADVANCED_FACE('',(#12424),#69270,.T.);
#72416=ADVANCED_FACE('',(#12425),#9477,.T.);
#72417=ADVANCED_FACE('',(#12426),#69271,.F.);
#72418=ADVANCED_FACE('',(#12427),#69272,.F.);
#72419=ADVANCED_FACE('',(#12428),#69273,.T.);
#72420=ADVANCED_FACE('',(#12429),#1900,.T.);
#72421=ADVANCED_FACE('',(#12430),#69274,.T.);
#72422=ADVANCED_FACE('',(#12431),#1901,.T.);
#72423=ADVANCED_FACE('',(#12432),#69275,.T.);
#72424=ADVANCED_FACE('',(#12433),#9478,.T.);
#72425=ADVANCED_FACE('',(#12434),#9479,.T.);
#72426=ADVANCED_FACE('',(#12435),#9480,.T.);
#72427=ADVANCED_FACE('',(#12436),#69276,.F.);
#72428=ADVANCED_FACE('',(#12437),#69277,.F.);
#72429=ADVANCED_FACE('',(#12438),#9481,.T.);
#72430=ADVANCED_FACE('',(#12439),#69278,.T.);
#72431=ADVANCED_FACE('',(#12440),#69279,.F.);
#72432=ADVANCED_FACE('',(#12441),#69280,.T.);
#72433=ADVANCED_FACE('',(#12442),#69281,.F.);
#72434=ADVANCED_FACE('',(#12443),#69282,.F.);
#72435=ADVANCED_FACE('',(#12444),#9482,.T.);
#72436=ADVANCED_FACE('',(#12445),#69283,.F.);
#72437=ADVANCED_FACE('',(#12446),#69284,.F.);
#72438=ADVANCED_FACE('',(#12447),#9483,.T.);
#72439=ADVANCED_FACE('',(#12448),#69285,.F.);
#72440=ADVANCED_FACE('',(#12449,#2733),#9484,.T.);
#72441=ADVANCED_FACE('',(#12450),#69286,.F.);
#72442=ADVANCED_FACE('',(#12451),#69287,.F.);
#72443=ADVANCED_FACE('',(#12452),#9485,.T.);
#72444=ADVANCED_FACE('',(#12453,#2734),#9486,.T.);
#72445=ADVANCED_FACE('',(#12454),#69288,.T.);
#72446=ADVANCED_FACE('',(#12455,#2735),#9487,.T.);
#72447=ADVANCED_FACE('',(#12456),#69289,.T.);
#72448=ADVANCED_FACE('',(#12457),#2244,.T.);
#72449=ADVANCED_FACE('',(#12458),#2245,.T.);
#72450=ADVANCED_FACE('',(#12459),#2246,.T.);
#72451=ADVANCED_FACE('',(#12460),#1902,.F.);
#72452=ADVANCED_FACE('',(#12461),#2247,.T.);
#72453=ADVANCED_FACE('',(#12462),#1903,.T.);
#72454=ADVANCED_FACE('',(#12463,#2736),#9488,.T.);
#72455=ADVANCED_FACE('',(#12464),#1783,.F.);
#72456=ADVANCED_FACE('',(#12465,#2737),#9489,.T.);
#72457=ADVANCED_FACE('',(#12466),#2248,.T.);
#72458=ADVANCED_FACE('',(#12467),#2249,.T.);
#72459=ADVANCED_FACE('',(#12468),#1784,.T.);
#72460=ADVANCED_FACE('',(#12469),#69290,.T.);
#72461=ADVANCED_FACE('',(#12470),#69291,.F.);
#72462=ADVANCED_FACE('',(#12471),#69292,.T.);
#72463=ADVANCED_FACE('',(#12472),#69293,.F.);
#72464=ADVANCED_FACE('',(#12473),#1785,.F.);
#72465=ADVANCED_FACE('',(#12474),#69294,.T.);
#72466=ADVANCED_FACE('',(#12475),#69295,.T.);
#72467=ADVANCED_FACE('',(#12476),#9490,.F.);
#72468=ADVANCED_FACE('',(#12477),#9491,.T.);
#72469=ADVANCED_FACE('',(#12478),#69296,.T.);
#72470=ADVANCED_FACE('',(#12479),#69297,.T.);
#72471=ADVANCED_FACE('',(#12480),#786,.T.);
#72472=ADVANCED_FACE('',(#12481),#787,.T.);
#72473=ADVANCED_FACE('',(#12482),#788,.T.);
#72474=ADVANCED_FACE('',(#12483),#1904,.T.);
#72475=ADVANCED_FACE('',(#12484),#789,.T.);
#72476=ADVANCED_FACE('',(#12485),#790,.T.);
#72477=ADVANCED_FACE('',(#12486),#1905,.T.);
#72478=ADVANCED_FACE('',(#12487),#791,.T.);
#72479=ADVANCED_FACE('',(#12488),#1906,.T.);
#72480=ADVANCED_FACE('',(#12489),#792,.T.);
#72481=ADVANCED_FACE('',(#12490),#1786,.F.);
#72482=ADVANCED_FACE('',(#12491),#793,.T.);
#72483=ADVANCED_FACE('',(#12492),#1907,.T.);
#72484=ADVANCED_FACE('',(#12493),#1787,.F.);
#72485=ADVANCED_FACE('',(#12494),#9492,.T.);
#72486=ADVANCED_FACE('',(#12495),#9493,.F.);
#72487=ADVANCED_FACE('',(#12496),#9494,.T.);
#72488=ADVANCED_FACE('',(#12497),#1908,.T.);
#72489=ADVANCED_FACE('',(#12498),#1909,.T.);
#72490=ADVANCED_FACE('',(#12499),#69298,.T.);
#72491=ADVANCED_FACE('',(#12500),#794,.T.);
#72492=ADVANCED_FACE('',(#12501),#9495,.F.);
#72493=ADVANCED_FACE('',(#12502),#9496,.F.);
#72494=ADVANCED_FACE('',(#12503),#1910,.T.);
#72495=ADVANCED_FACE('',(#12504),#9497,.T.);
#72496=ADVANCED_FACE('',(#12505),#795,.T.);
#72497=ADVANCED_FACE('',(#12506),#796,.F.);
#72498=ADVANCED_FACE('',(#12507),#1788,.F.);
#72499=ADVANCED_FACE('',(#12508),#797,.T.);
#72500=ADVANCED_FACE('',(#12509),#1789,.F.);
#72501=ADVANCED_FACE('',(#12510),#1911,.T.);
#72502=ADVANCED_FACE('',(#12511),#9498,.T.);
#72503=ADVANCED_FACE('',(#12512),#1912,.T.);
#72504=ADVANCED_FACE('',(#12513),#1790,.F.);
#72505=ADVANCED_FACE('',(#12514),#1913,.T.);
#72506=ADVANCED_FACE('',(#12515),#9499,.F.);
#72507=ADVANCED_FACE('',(#12516),#798,.T.);
#72508=ADVANCED_FACE('',(#12517),#799,.T.);
#72509=ADVANCED_FACE('',(#12518),#69299,.T.);
#72510=ADVANCED_FACE('',(#12519),#69300,.T.);
#72511=ADVANCED_FACE('',(#12520),#1914,.T.);
#72512=ADVANCED_FACE('',(#12521),#69301,.T.);
#72513=ADVANCED_FACE('',(#12522),#1915,.T.);
#72514=ADVANCED_FACE('',(#12523),#800,.T.);
#72515=ADVANCED_FACE('',(#12524),#69302,.T.);
#72516=ADVANCED_FACE('',(#12525),#69303,.T.);
#72517=ADVANCED_FACE('',(#12526),#1916,.T.);
#72518=ADVANCED_FACE('',(#12527),#69304,.F.);
#72519=ADVANCED_FACE('',(#12528),#69305,.F.);
#72520=ADVANCED_FACE('',(#12529),#801,.T.);
#72521=ADVANCED_FACE('',(#12530),#1917,.T.);
#72522=ADVANCED_FACE('',(#12531),#802,.T.);
#72523=ADVANCED_FACE('',(#12532),#803,.T.);
#72524=ADVANCED_FACE('',(#12533),#1918,.T.);
#72525=ADVANCED_FACE('',(#12534),#804,.T.);
#72526=ADVANCED_FACE('',(#12535),#805,.T.);
#72527=ADVANCED_FACE('',(#12536),#806,.T.);
#72528=ADVANCED_FACE('',(#12537),#69306,.T.);
#72529=ADVANCED_FACE('',(#12538),#69307,.T.);
#72530=ADVANCED_FACE('',(#12539),#69308,.T.);
#72531=ADVANCED_FACE('',(#12540),#69309,.T.);
#72532=ADVANCED_FACE('',(#12541),#69310,.T.);
#72533=ADVANCED_FACE('',(#12542),#69311,.T.);
#72534=ADVANCED_FACE('',(#12543),#1919,.T.);
#72535=ADVANCED_FACE('',(#12544),#1920,.T.);
#72536=ADVANCED_FACE('',(#12545),#807,.F.);
#72537=ADVANCED_FACE('',(#12546),#808,.F.);
#72538=ADVANCED_FACE('',(#12547),#1791,.T.);
#72539=ADVANCED_FACE('',(#12548),#69312,.T.);
#72540=ADVANCED_FACE('',(#12549),#69313,.T.);
#72541=ADVANCED_FACE('',(#12550),#69314,.T.);
#72542=ADVANCED_FACE('',(#12551),#69315,.T.);
#72543=ADVANCED_FACE('',(#12552),#1921,.T.);
#72544=ADVANCED_FACE('',(#12553),#809,.F.);
#72545=ADVANCED_FACE('',(#12554),#1792,.T.);
#72546=ADVANCED_FACE('',(#12555),#1922,.T.);
#72547=ADVANCED_FACE('',(#12556),#810,.F.);
#72548=ADVANCED_FACE('',(#12557),#811,.F.);
#72549=ADVANCED_FACE('',(#12558),#1793,.T.);
#72550=ADVANCED_FACE('',(#12559),#812,.F.);
#72551=ADVANCED_FACE('',(#12560),#813,.F.);
#72552=ADVANCED_FACE('',(#12561),#69316,.T.);
#72553=ADVANCED_FACE('',(#12562),#69317,.T.);
#72554=ADVANCED_FACE('',(#12563),#1923,.T.);
#72555=ADVANCED_FACE('',(#12564),#69318,.T.);
#72556=ADVANCED_FACE('',(#12565),#69319,.T.);
#72557=ADVANCED_FACE('',(#12566,#2738),#9500,.F.);
#72558=ADVANCED_FACE('',(#12567),#69320,.T.);
#72559=ADVANCED_FACE('',(#12568),#814,.T.);
#72560=ADVANCED_FACE('',(#12569),#69321,.F.);
#72561=ADVANCED_FACE('',(#12570),#1924,.T.);
#72562=ADVANCED_FACE('',(#12571),#815,.F.);
#72563=ADVANCED_FACE('',(#12572),#816,.F.);
#72564=ADVANCED_FACE('',(#12573),#1794,.T.);
#72565=ADVANCED_FACE('',(#12574),#817,.T.);
#72566=ADVANCED_FACE('',(#12575),#1925,.T.);
#72567=ADVANCED_FACE('',(#12576),#69322,.T.);
#72568=ADVANCED_FACE('',(#12577),#69323,.T.);
#72569=ADVANCED_FACE('',(#12578),#818,.T.);
#72570=ADVANCED_FACE('',(#12579),#819,.T.);
#72571=ADVANCED_FACE('',(#12580),#820,.T.);
#72572=ADVANCED_FACE('',(#12581),#821,.F.);
#72573=ADVANCED_FACE('',(#12582),#822,.T.);
#72574=ADVANCED_FACE('',(#12583),#1926,.T.);
#72575=ADVANCED_FACE('',(#12584),#823,.T.);
#72576=ADVANCED_FACE('',(#12585),#1927,.T.);
#72577=ADVANCED_FACE('',(#12586),#9501,.F.);
#72578=ADVANCED_FACE('',(#12587),#824,.T.);
#72579=ADVANCED_FACE('',(#12588),#825,.F.);
#72580=ADVANCED_FACE('',(#12589),#826,.T.);
#72581=ADVANCED_FACE('',(#12590),#9502,.F.);
#72582=ADVANCED_FACE('',(#12591),#1928,.T.);
#72583=ADVANCED_FACE('',(#12592),#9503,.F.);
#72584=ADVANCED_FACE('',(#12593),#1929,.T.);
#72585=ADVANCED_FACE('',(#12594),#1930,.T.);
#72586=ADVANCED_FACE('',(#12595),#9504,.T.);
#72587=ADVANCED_FACE('',(#12596),#9505,.T.);
#72588=ADVANCED_FACE('',(#12597),#69324,.T.);
#72589=ADVANCED_FACE('',(#12598),#9506,.T.);
#72590=ADVANCED_FACE('',(#12599),#69325,.T.);
#72591=ADVANCED_FACE('',(#12600),#1931,.T.);
#72592=ADVANCED_FACE('',(#12601),#1932,.T.);
#72593=ADVANCED_FACE('',(#12602),#9507,.T.);
#72594=ADVANCED_FACE('',(#12603),#9508,.F.);
#72595=ADVANCED_FACE('',(#12604),#1933,.T.);
#72596=ADVANCED_FACE('',(#12605),#1934,.T.);
#72597=ADVANCED_FACE('',(#12606),#827,.T.);
#72598=ADVANCED_FACE('',(#12607),#1935,.T.);
#72599=ADVANCED_FACE('',(#12608),#1936,.T.);
#72600=ADVANCED_FACE('',(#12609),#1937,.T.);
#72601=ADVANCED_FACE('',(#12610),#9509,.T.);
#72602=ADVANCED_FACE('',(#12611),#9510,.F.);
#72603=ADVANCED_FACE('',(#12612),#1938,.T.);
#72604=ADVANCED_FACE('',(#12613),#9511,.T.);
#72605=ADVANCED_FACE('',(#12614),#9512,.F.);
#72606=ADVANCED_FACE('',(#12615),#1939,.T.);
#72607=ADVANCED_FACE('',(#12616),#9513,.F.);
#72608=ADVANCED_FACE('',(#12617),#1940,.T.);
#72609=ADVANCED_FACE('',(#12618),#1941,.T.);
#72610=ADVANCED_FACE('',(#12619),#9514,.F.);
#72611=ADVANCED_FACE('',(#12620),#69326,.T.);
#72612=ADVANCED_FACE('',(#12621),#1942,.T.);
#72613=ADVANCED_FACE('',(#12622),#9515,.T.);
#72614=ADVANCED_FACE('',(#12623),#9516,.T.);
#72615=ADVANCED_FACE('',(#12624),#1943,.T.);
#72616=ADVANCED_FACE('',(#12625),#828,.T.);
#72617=ADVANCED_FACE('',(#12626),#829,.T.);
#72618=ADVANCED_FACE('',(#12627),#830,.T.);
#72619=ADVANCED_FACE('',(#12628),#831,.T.);
#72620=ADVANCED_FACE('',(#12629),#9517,.F.);
#72621=ADVANCED_FACE('',(#12630),#832,.T.);
#72622=ADVANCED_FACE('',(#12631),#833,.T.);
#72623=ADVANCED_FACE('',(#12632),#834,.T.);
#72624=ADVANCED_FACE('',(#12633),#1944,.T.);
#72625=ADVANCED_FACE('',(#12634),#69327,.T.);
#72626=ADVANCED_FACE('',(#12635),#69328,.T.);
#72627=ADVANCED_FACE('',(#12636),#1945,.T.);
#72628=ADVANCED_FACE('',(#12637),#835,.F.);
#72629=ADVANCED_FACE('',(#12638),#1946,.T.);
#72630=ADVANCED_FACE('',(#12639),#1947,.T.);
#72631=ADVANCED_FACE('',(#12640),#1795,.F.);
#72632=ADVANCED_FACE('',(#12641),#1796,.T.);
#72633=ADVANCED_FACE('',(#12642),#836,.F.);
#72634=ADVANCED_FACE('',(#12643),#837,.F.);
#72635=ADVANCED_FACE('',(#12644),#1948,.T.);
#72636=ADVANCED_FACE('',(#12645),#838,.F.);
#72637=ADVANCED_FACE('',(#12646),#69329,.T.);
#72638=ADVANCED_FACE('',(#12647),#1949,.T.);
#72639=ADVANCED_FACE('',(#12648),#839,.T.);
#72640=ADVANCED_FACE('',(#12649),#1797,.T.);
#72641=ADVANCED_FACE('',(#12650),#840,.F.);
#72642=ADVANCED_FACE('',(#12651),#841,.F.);
#72643=ADVANCED_FACE('',(#12652),#1950,.T.);
#72644=ADVANCED_FACE('',(#12653),#842,.F.);
#72645=ADVANCED_FACE('',(#12654),#69330,.T.);
#72646=ADVANCED_FACE('',(#12655),#1798,.F.);
#72647=ADVANCED_FACE('',(#12656),#1799,.T.);
#72648=ADVANCED_FACE('',(#12657),#843,.F.);
#72649=ADVANCED_FACE('',(#12658),#844,.F.);
#72650=ADVANCED_FACE('',(#12659,#2739),#9518,.T.);
#72651=ADVANCED_FACE('',(#12660),#1951,.T.);
#72652=ADVANCED_FACE('',(#12661),#845,.F.);
#72653=ADVANCED_FACE('',(#12662),#1952,.T.);
#72654=ADVANCED_FACE('',(#12663),#69331,.T.);
#72655=ADVANCED_FACE('',(#12664),#846,.T.);
#72656=ADVANCED_FACE('',(#12665),#847,.F.);
#72657=ADVANCED_FACE('',(#12666),#2250,.T.);
#72658=ADVANCED_FACE('',(#12667),#69332,.T.);
#72659=ADVANCED_FACE('',(#12668),#2251,.T.);
#72660=ADVANCED_FACE('',(#12669),#848,.F.);
#72661=ADVANCED_FACE('',(#12670),#849,.F.);
#72662=ADVANCED_FACE('',(#12671),#1953,.T.);
#72663=ADVANCED_FACE('',(#12672),#1954,.T.);
#72664=ADVANCED_FACE('',(#12673),#69333,.T.);
#72665=ADVANCED_FACE('',(#12674),#850,.T.);
#72666=ADVANCED_FACE('',(#12675),#69334,.T.);
#72667=ADVANCED_FACE('',(#12676),#69335,.T.);
#72668=ADVANCED_FACE('',(#12677),#69336,.T.);
#72669=ADVANCED_FACE('',(#12678),#851,.T.);
#72670=ADVANCED_FACE('',(#12679),#1800,.T.);
#72671=ADVANCED_FACE('',(#12680),#69337,.T.);
#72672=ADVANCED_FACE('',(#12681),#69338,.F.);
#72673=ADVANCED_FACE('',(#12682),#852,.F.);
#72674=ADVANCED_FACE('',(#12683),#853,.F.);
#72675=ADVANCED_FACE('',(#12684),#69339,.F.);
#72676=ADVANCED_FACE('',(#12685),#69340,.F.);
#72677=ADVANCED_FACE('',(#12686),#69341,.F.);
#72678=ADVANCED_FACE('',(#12687),#69342,.F.);
#72679=ADVANCED_FACE('',(#12688),#2252,.T.);
#72680=ADVANCED_FACE('',(#12689),#2253,.T.);
#72681=ADVANCED_FACE('',(#12690),#1955,.T.);
#72682=ADVANCED_FACE('',(#12691),#9519,.F.);
#72683=ADVANCED_FACE('',(#12692),#1956,.T.);
#72684=ADVANCED_FACE('',(#12693),#854,.F.);
#72685=ADVANCED_FACE('',(#12694),#9520,.T.);
#72686=ADVANCED_FACE('',(#12695),#1801,.F.);
#72687=ADVANCED_FACE('',(#12696),#69343,.T.);
#72688=ADVANCED_FACE('',(#12697),#9521,.T.);
#72689=ADVANCED_FACE('',(#12698),#1957,.T.);
#72690=ADVANCED_FACE('',(#12699),#69344,.T.);
#72691=ADVANCED_FACE('',(#12700),#855,.F.);
#72692=ADVANCED_FACE('',(#12701),#9522,.T.);
#72693=ADVANCED_FACE('',(#12702),#1802,.F.);
#72694=ADVANCED_FACE('',(#12703),#1803,.F.);
#72695=ADVANCED_FACE('',(#12704),#9523,.F.);
#72696=ADVANCED_FACE('',(#12705),#1958,.T.);
#72697=ADVANCED_FACE('',(#12706),#856,.T.);
#72698=ADVANCED_FACE('',(#12707),#857,.T.);
#72699=ADVANCED_FACE('',(#12708),#1804,.F.);
#72700=ADVANCED_FACE('',(#12709),#9524,.F.);
#72701=ADVANCED_FACE('',(#12710),#1959,.T.);
#72702=ADVANCED_FACE('',(#12711,#2740),#9525,.F.);
#72703=ADVANCED_FACE('',(#12712),#69345,.T.);
#72704=ADVANCED_FACE('',(#12713),#2254,.T.);
#72705=ADVANCED_FACE('',(#12714),#2255,.T.);
#72706=ADVANCED_FACE('',(#12715),#858,.T.);
#72707=ADVANCED_FACE('',(#12716),#2256,.T.);
#72708=ADVANCED_FACE('',(#12717),#1960,.T.);
#72709=ADVANCED_FACE('',(#12718),#859,.T.);
#72710=ADVANCED_FACE('',(#12719),#860,.T.);
#72711=ADVANCED_FACE('',(#12720),#2257,.T.);
#72712=ADVANCED_FACE('',(#12721),#1961,.T.);
#72713=ADVANCED_FACE('',(#12722),#861,.T.);
#72714=ADVANCED_FACE('',(#12723),#9526,.T.);
#72715=ADVANCED_FACE('',(#12724),#9527,.T.);
#72716=ADVANCED_FACE('',(#12725),#9528,.F.);
#72717=ADVANCED_FACE('',(#12726),#69346,.T.);
#72718=ADVANCED_FACE('',(#12727),#9529,.T.);
#72719=ADVANCED_FACE('',(#12728),#69347,.T.);
#72720=ADVANCED_FACE('',(#12729),#69348,.T.);
#72721=ADVANCED_FACE('',(#12730),#69349,.T.);
#72722=ADVANCED_FACE('',(#12731),#69350,.T.);
#72723=ADVANCED_FACE('',(#12732),#1962,.T.);
#72724=ADVANCED_FACE('',(#12733),#69351,.T.);
#72725=ADVANCED_FACE('',(#12734),#69352,.T.);
#72726=ADVANCED_FACE('',(#12735),#9530,.T.);
#72727=ADVANCED_FACE('',(#12736),#862,.T.);
#72728=ADVANCED_FACE('',(#12737),#9531,.T.);
#72729=ADVANCED_FACE('',(#12738),#69353,.F.);
#72730=ADVANCED_FACE('',(#12739),#69354,.T.);
#72731=ADVANCED_FACE('',(#12740),#9532,.T.);
#72732=ADVANCED_FACE('',(#12741),#69355,.T.);
#72733=ADVANCED_FACE('',(#12742),#9533,.F.);
#72734=ADVANCED_FACE('',(#12743),#69356,.T.);
#72735=ADVANCED_FACE('',(#12744),#9534,.T.);
#72736=ADVANCED_FACE('',(#12745),#69357,.T.);
#72737=ADVANCED_FACE('',(#12746),#9535,.F.);
#72738=ADVANCED_FACE('',(#12747),#1963,.T.);
#72739=ADVANCED_FACE('',(#12748),#9536,.F.);
#72740=ADVANCED_FACE('',(#12749),#1964,.T.);
#72741=ADVANCED_FACE('',(#12750),#863,.F.);
#72742=ADVANCED_FACE('',(#12751),#1965,.T.);
#72743=ADVANCED_FACE('',(#12752),#1966,.T.);
#72744=ADVANCED_FACE('',(#12753),#69358,.F.);
#72745=ADVANCED_FACE('',(#12754),#864,.T.);
#72746=ADVANCED_FACE('',(#12755),#865,.T.);
#72747=ADVANCED_FACE('',(#12756),#1967,.T.);
#72748=ADVANCED_FACE('',(#12757),#866,.T.);
#72749=ADVANCED_FACE('',(#12758),#69359,.T.);
#72750=ADVANCED_FACE('',(#12759),#69360,.T.);
#72751=ADVANCED_FACE('',(#12760),#2258,.T.);
#72752=ADVANCED_FACE('',(#12761),#867,.F.);
#72753=ADVANCED_FACE('',(#12762),#868,.F.);
#72754=ADVANCED_FACE('',(#12763),#869,.F.);
#72755=ADVANCED_FACE('',(#12764),#2259,.T.);
#72756=ADVANCED_FACE('',(#12765),#870,.T.);
#72757=ADVANCED_FACE('',(#12766),#1968,.T.);
#72758=ADVANCED_FACE('',(#12767),#871,.T.);
#72759=ADVANCED_FACE('',(#12768),#69361,.T.);
#72760=ADVANCED_FACE('',(#12769),#69362,.T.);
#72761=ADVANCED_FACE('',(#12770),#872,.T.);
#72762=ADVANCED_FACE('',(#12771),#1969,.T.);
#72763=ADVANCED_FACE('',(#12772),#873,.T.);
#72764=ADVANCED_FACE('',(#12773),#2260,.T.);
#72765=ADVANCED_FACE('',(#12774),#874,.F.);
#72766=ADVANCED_FACE('',(#12775),#875,.F.);
#72767=ADVANCED_FACE('',(#12776),#876,.F.);
#72768=ADVANCED_FACE('',(#12777),#2261,.T.);
#72769=ADVANCED_FACE('',(#12778),#877,.T.);
#72770=ADVANCED_FACE('',(#12779),#1970,.T.);
#72771=ADVANCED_FACE('',(#12780),#878,.T.);
#72772=ADVANCED_FACE('',(#12781),#69363,.T.);
#72773=ADVANCED_FACE('',(#12782),#69364,.T.);
#72774=ADVANCED_FACE('',(#12783),#879,.T.);
#72775=ADVANCED_FACE('',(#12784),#69365,.T.);
#72776=ADVANCED_FACE('',(#12785),#69366,.T.);
#72777=ADVANCED_FACE('',(#12786),#1971,.T.);
#72778=ADVANCED_FACE('',(#12787),#880,.T.);
#72779=ADVANCED_FACE('',(#12788),#69367,.T.);
#72780=ADVANCED_FACE('',(#12789),#69368,.F.);
#72781=ADVANCED_FACE('',(#12790),#69369,.F.);
#72782=ADVANCED_FACE('',(#12791),#69370,.F.);
#72783=ADVANCED_FACE('',(#12792),#881,.T.);
#72784=ADVANCED_FACE('',(#12793),#1972,.T.);
#72785=ADVANCED_FACE('',(#12794),#882,.T.);
#72786=ADVANCED_FACE('',(#12795),#883,.T.);
#72787=ADVANCED_FACE('',(#12796),#1973,.T.);
#72788=ADVANCED_FACE('',(#12797),#1974,.T.);
#72789=ADVANCED_FACE('',(#12798),#1805,.T.);
#72790=ADVANCED_FACE('',(#12799),#69371,.T.);
#72791=ADVANCED_FACE('',(#12800),#69372,.T.);
#72792=ADVANCED_FACE('',(#12801),#69373,.T.);
#72793=ADVANCED_FACE('',(#12802),#69374,.T.);
#72794=ADVANCED_FACE('',(#12803),#884,.F.);
#72795=ADVANCED_FACE('',(#12804),#1975,.T.);
#72796=ADVANCED_FACE('',(#12805),#885,.F.);
#72797=ADVANCED_FACE('',(#12806),#2262,.T.);
#72798=ADVANCED_FACE('',(#12807),#886,.F.);
#72799=ADVANCED_FACE('',(#12808),#1976,.T.);
#72800=ADVANCED_FACE('',(#12809),#887,.F.);
#72801=ADVANCED_FACE('',(#12810),#432,.T.);
#72802=ADVANCED_FACE('',(#12811),#433,.T.);
#72803=ADVANCED_FACE('',(#12812),#888,.F.);
#72804=ADVANCED_FACE('',(#12813),#889,.F.);
#72805=ADVANCED_FACE('',(#12814),#434,.T.);
#72806=ADVANCED_FACE('',(#12815),#435,.T.);
#72807=ADVANCED_FACE('',(#12816),#9537,.T.);
#72808=ADVANCED_FACE('',(#12817),#436,.T.);
#72809=ADVANCED_FACE('',(#12818),#69375,.F.);
#72810=ADVANCED_FACE('',(#12819),#69376,.F.);
#72811=ADVANCED_FACE('',(#12820),#9538,.F.);
#72812=ADVANCED_FACE('',(#12821),#69377,.F.);
#72813=ADVANCED_FACE('',(#12822),#69378,.F.);
#72814=ADVANCED_FACE('',(#12823),#9539,.F.);
#72815=ADVANCED_FACE('',(#12824),#69379,.F.);
#72816=ADVANCED_FACE('',(#12825),#69380,.F.);
#72817=ADVANCED_FACE('',(#12826),#437,.T.);
#72818=ADVANCED_FACE('',(#12827),#890,.F.);
#72819=ADVANCED_FACE('',(#12828),#891,.F.);
#72820=ADVANCED_FACE('',(#12829),#438,.T.);
#72821=ADVANCED_FACE('',(#12830),#439,.T.);
#72822=ADVANCED_FACE('',(#12831),#9540,.T.);
#72823=ADVANCED_FACE('',(#12832),#440,.T.);
#72824=ADVANCED_FACE('',(#12833),#69381,.F.);
#72825=ADVANCED_FACE('',(#12834),#69382,.F.);
#72826=ADVANCED_FACE('',(#12835),#9541,.T.);
#72827=ADVANCED_FACE('',(#12836),#9542,.F.);
#72828=ADVANCED_FACE('',(#12837),#69383,.T.);
#72829=ADVANCED_FACE('',(#12838),#9543,.F.);
#72830=ADVANCED_FACE('',(#12839),#69384,.F.);
#72831=ADVANCED_FACE('',(#12840),#69385,.F.);
#72832=ADVANCED_FACE('',(#12841),#892,.F.);
#72833=ADVANCED_FACE('',(#12842),#1977,.F.);
#72834=ADVANCED_FACE('',(#12843),#893,.F.);
#72835=ADVANCED_FACE('',(#12844),#894,.F.);
#72836=ADVANCED_FACE('',(#12845),#9544,.T.);
#72837=ADVANCED_FACE('',(#12846),#69386,.F.);
#72838=ADVANCED_FACE('',(#12847),#69387,.F.);
#72839=ADVANCED_FACE('',(#12848),#9545,.F.);
#72840=ADVANCED_FACE('',(#12849),#69388,.F.);
#72841=ADVANCED_FACE('',(#12850),#9546,.F.);
#72842=ADVANCED_FACE('',(#12851),#69389,.F.);
#72843=ADVANCED_FACE('',(#12852),#69390,.F.);
#72844=ADVANCED_FACE('',(#12853),#9547,.F.);
#72845=ADVANCED_FACE('',(#12854),#69391,.F.);
#72846=ADVANCED_FACE('',(#12855),#69392,.F.);
#72847=ADVANCED_FACE('',(#12856),#9548,.F.);
#72848=ADVANCED_FACE('',(#12857),#69393,.F.);
#72849=ADVANCED_FACE('',(#12858),#69394,.F.);
#72850=ADVANCED_FACE('',(#12859),#9549,.F.);
#72851=ADVANCED_FACE('',(#12860),#69395,.F.);
#72852=ADVANCED_FACE('',(#12861),#9550,.F.);
#72853=ADVANCED_FACE('',(#12862),#69396,.F.);
#72854=ADVANCED_FACE('',(#12863),#441,.T.);
#72855=ADVANCED_FACE('',(#12864),#895,.F.);
#72856=ADVANCED_FACE('',(#12865),#896,.F.);
#72857=ADVANCED_FACE('',(#12866),#442,.T.);
#72858=ADVANCED_FACE('',(#12867),#9551,.T.);
#72859=ADVANCED_FACE('',(#12868),#443,.T.);
#72860=ADVANCED_FACE('',(#12869),#444,.T.);
#72861=ADVANCED_FACE('',(#12870),#445,.T.);
#72862=ADVANCED_FACE('',(#12871),#9552,.T.);
#72863=ADVANCED_FACE('',(#12872),#1978,.T.);
#72864=ADVANCED_FACE('',(#12873),#1979,.T.);
#72865=ADVANCED_FACE('',(#12874),#1980,.T.);
#72866=ADVANCED_FACE('',(#12875),#9553,.T.);
#72867=ADVANCED_FACE('',(#12876),#9554,.F.);
#72868=ADVANCED_FACE('',(#12877),#1981,.T.);
#72869=ADVANCED_FACE('',(#12878),#9555,.F.);
#72870=ADVANCED_FACE('',(#12879),#69397,.T.);
#72871=ADVANCED_FACE('',(#12880),#897,.F.);
#72872=ADVANCED_FACE('',(#12881),#898,.F.);
#72873=ADVANCED_FACE('',(#12882),#899,.F.);
#72874=ADVANCED_FACE('',(#12883),#9556,.T.);
#72875=ADVANCED_FACE('',(#12884),#69398,.F.);
#72876=ADVANCED_FACE('',(#12885),#900,.F.);
#72877=ADVANCED_FACE('',(#12886),#69399,.T.);
#72878=ADVANCED_FACE('',(#12887),#9557,.F.);
#72879=ADVANCED_FACE('',(#12888),#901,.T.);
#72880=ADVANCED_FACE('',(#12889),#2263,.T.);
#72881=ADVANCED_FACE('',(#12890),#1982,.T.);
#72882=ADVANCED_FACE('',(#12891),#1806,.T.);
#72883=ADVANCED_FACE('',(#12892),#1983,.T.);
#72884=ADVANCED_FACE('',(#12893),#2264,.T.);
#72885=ADVANCED_FACE('',(#12894),#69400,.T.);
#72886=ADVANCED_FACE('',(#12895),#9558,.T.);
#72887=ADVANCED_FACE('',(#12896),#9559,.T.);
#72888=ADVANCED_FACE('',(#12897),#2265,.T.);
#72889=ADVANCED_FACE('',(#12898),#1984,.T.);
#72890=ADVANCED_FACE('',(#12899),#1807,.T.);
#72891=ADVANCED_FACE('',(#12900),#1985,.T.);
#72892=ADVANCED_FACE('',(#12901),#2266,.T.);
#72893=ADVANCED_FACE('',(#12902),#69401,.T.);
#72894=ADVANCED_FACE('',(#12903),#9560,.T.);
#72895=ADVANCED_FACE('',(#12904),#9561,.F.);
#72896=ADVANCED_FACE('',(#12905),#2267,.T.);
#72897=ADVANCED_FACE('',(#12906),#902,.F.);
#72898=ADVANCED_FACE('',(#12907),#2268,.T.);
#72899=ADVANCED_FACE('',(#12908,#2741),#9562,.T.);
#72900=ADVANCED_FACE('',(#12909),#903,.T.);
#72901=ADVANCED_FACE('',(#12910),#9563,.F.);
#72902=ADVANCED_FACE('',(#12911),#69402,.T.);
#72903=ADVANCED_FACE('',(#12912),#69403,.F.);
#72904=ADVANCED_FACE('',(#12913),#69404,.F.);
#72905=ADVANCED_FACE('',(#12914),#69405,.F.);
#72906=ADVANCED_FACE('',(#12915),#9564,.T.);
#72907=ADVANCED_FACE('',(#12916),#904,.F.);
#72908=ADVANCED_FACE('',(#12917),#69406,.T.);
#72909=ADVANCED_FACE('',(#12918),#69407,.T.);
#72910=ADVANCED_FACE('',(#12919),#9565,.F.);
#72911=ADVANCED_FACE('',(#12920),#69408,.F.);
#72912=ADVANCED_FACE('',(#12921),#69409,.F.);
#72913=ADVANCED_FACE('',(#12922),#9566,.F.);
#72914=ADVANCED_FACE('',(#12923),#69410,.F.);
#72915=ADVANCED_FACE('',(#12924),#69411,.F.);
#72916=ADVANCED_FACE('',(#12925),#69412,.T.);
#72917=ADVANCED_FACE('',(#12926),#69413,.F.);
#72918=ADVANCED_FACE('',(#12927),#69414,.T.);
#72919=ADVANCED_FACE('',(#12928),#69415,.T.);
#72920=ADVANCED_FACE('',(#12929),#69416,.T.);
#72921=ADVANCED_FACE('',(#12930),#69417,.T.);
#72922=ADVANCED_FACE('',(#12931),#69418,.T.);
#72923=ADVANCED_FACE('',(#12932),#1986,.T.);
#72924=ADVANCED_FACE('',(#12933),#69419,.T.);
#72925=ADVANCED_FACE('',(#12934),#69420,.F.);
#72926=ADVANCED_FACE('',(#12935),#69421,.T.);
#72927=ADVANCED_FACE('',(#12936),#9567,.T.);
#72928=ADVANCED_FACE('',(#12937),#9568,.T.);
#72929=ADVANCED_FACE('',(#12938),#69422,.T.);
#72930=ADVANCED_FACE('',(#12939),#9569,.F.);
#72931=ADVANCED_FACE('',(#12940),#69423,.T.);
#72932=ADVANCED_FACE('',(#12941),#9570,.T.);
#72933=ADVANCED_FACE('',(#12942),#69424,.T.);
#72934=ADVANCED_FACE('',(#12943),#69425,.T.);
#72935=ADVANCED_FACE('',(#12944),#69426,.T.);
#72936=ADVANCED_FACE('',(#12945),#69427,.T.);
#72937=ADVANCED_FACE('',(#12946),#69428,.F.);
#72938=ADVANCED_FACE('',(#12947),#69429,.F.);
#72939=ADVANCED_FACE('',(#12948),#69430,.T.);
#72940=ADVANCED_FACE('',(#12949),#69431,.T.);
#72941=ADVANCED_FACE('',(#12950),#69432,.T.);
#72942=ADVANCED_FACE('',(#12951),#69433,.T.);
#72943=ADVANCED_FACE('',(#12952),#1987,.T.);
#72944=ADVANCED_FACE('',(#12953),#69434,.F.);
#72945=ADVANCED_FACE('',(#12954),#69435,.T.);
#72946=ADVANCED_FACE('',(#12955),#9571,.T.);
#72947=ADVANCED_FACE('',(#12956),#69436,.T.);
#72948=ADVANCED_FACE('',(#12957),#9572,.T.);
#72949=ADVANCED_FACE('',(#12958),#9573,.F.);
#72950=ADVANCED_FACE('',(#12959),#9574,.T.);
#72951=ADVANCED_FACE('',(#12960),#9575,.F.);
#72952=ADVANCED_FACE('',(#12961),#69437,.T.);
#72953=ADVANCED_FACE('',(#12962),#905,.F.);
#72954=ADVANCED_FACE('',(#12963),#69438,.T.);
#72955=ADVANCED_FACE('',(#12964),#906,.F.);
#72956=ADVANCED_FACE('',(#12965),#69439,.T.);
#72957=ADVANCED_FACE('',(#12966),#1988,.T.);
#72958=ADVANCED_FACE('',(#12967),#907,.F.);
#72959=ADVANCED_FACE('',(#12968),#69440,.T.);
#72960=ADVANCED_FACE('',(#12969),#908,.F.);
#72961=ADVANCED_FACE('',(#12970),#69441,.T.);
#72962=ADVANCED_FACE('',(#12971),#1989,.T.);
#72963=ADVANCED_FACE('',(#12972),#1990,.T.);
#72964=ADVANCED_FACE('',(#12973),#1991,.T.);
#72965=ADVANCED_FACE('',(#12974),#69442,.T.);
#72966=ADVANCED_FACE('',(#12975),#1992,.T.);
#72967=ADVANCED_FACE('',(#12976),#69443,.T.);
#72968=ADVANCED_FACE('',(#12977),#1993,.T.);
#72969=ADVANCED_FACE('',(#12978),#69444,.T.);
#72970=ADVANCED_FACE('',(#12979),#69445,.T.);
#72971=ADVANCED_FACE('',(#12980),#69446,.T.);
#72972=ADVANCED_FACE('',(#12981),#69447,.T.);
#72973=ADVANCED_FACE('',(#12982),#69448,.T.);
#72974=ADVANCED_FACE('',(#12983),#69449,.T.);
#72975=ADVANCED_FACE('',(#12984),#69450,.T.);
#72976=ADVANCED_FACE('',(#12985),#69451,.T.);
#72977=ADVANCED_FACE('',(#12986),#69452,.T.);
#72978=ADVANCED_FACE('',(#12987),#1994,.T.);
#72979=ADVANCED_FACE('',(#12988),#69453,.F.);
#72980=ADVANCED_FACE('',(#12989),#9576,.T.);
#72981=ADVANCED_FACE('',(#12990),#69454,.T.);
#72982=ADVANCED_FACE('',(#12991),#69455,.T.);
#72983=ADVANCED_FACE('',(#12992),#69456,.T.);
#72984=ADVANCED_FACE('',(#12993),#1995,.T.);
#72985=ADVANCED_FACE('',(#12994),#69457,.T.);
#72986=ADVANCED_FACE('',(#12995),#69458,.F.);
#72987=ADVANCED_FACE('',(#12996),#9577,.T.);
#72988=ADVANCED_FACE('',(#12997),#9578,.T.);
#72989=ADVANCED_FACE('',(#12998),#69459,.T.);
#72990=ADVANCED_FACE('',(#12999),#69460,.T.);
#72991=ADVANCED_FACE('',(#13000),#9579,.F.);
#72992=ADVANCED_FACE('',(#13001),#69461,.T.);
#72993=ADVANCED_FACE('',(#13002),#69462,.T.);
#72994=ADVANCED_FACE('',(#13003),#9580,.T.);
#72995=ADVANCED_FACE('',(#13004),#69463,.T.);
#72996=ADVANCED_FACE('',(#13005),#1996,.T.);
#72997=ADVANCED_FACE('',(#13006),#69464,.T.);
#72998=ADVANCED_FACE('',(#13007),#1997,.T.);
#72999=ADVANCED_FACE('',(#13008),#1998,.T.);
#73000=ADVANCED_FACE('',(#13009),#1999,.T.);
#73001=ADVANCED_FACE('',(#13010),#69465,.T.);
#73002=ADVANCED_FACE('',(#13011),#2000,.T.);
#73003=ADVANCED_FACE('',(#13012),#69466,.T.);
#73004=ADVANCED_FACE('',(#13013),#2001,.T.);
#73005=ADVANCED_FACE('',(#13014),#2002,.T.);
#73006=ADVANCED_FACE('',(#13015),#2003,.T.);
#73007=ADVANCED_FACE('',(#13016),#2004,.T.);
#73008=ADVANCED_FACE('',(#13017),#2005,.T.);
#73009=ADVANCED_FACE('',(#13018),#69467,.T.);
#73010=ADVANCED_FACE('',(#13019),#2006,.T.);
#73011=ADVANCED_FACE('',(#13020),#69468,.T.);
#73012=ADVANCED_FACE('',(#13021),#2007,.T.);
#73013=ADVANCED_FACE('',(#13022),#2008,.T.);
#73014=ADVANCED_FACE('',(#13023),#2009,.T.);
#73015=ADVANCED_FACE('',(#13024),#1808,.T.);
#73016=ADVANCED_FACE('',(#13025),#909,.T.);
#73017=ADVANCED_FACE('',(#13026),#69469,.F.);
#73018=ADVANCED_FACE('',(#13027),#2010,.T.);
#73019=ADVANCED_FACE('',(#13028),#2011,.T.);
#73020=ADVANCED_FACE('',(#13029),#910,.T.);
#73021=ADVANCED_FACE('',(#13030),#9581,.F.);
#73022=ADVANCED_FACE('',(#13031),#69470,.T.);
#73023=ADVANCED_FACE('',(#13032),#69471,.T.);
#73024=ADVANCED_FACE('',(#13033),#9582,.T.);
#73025=ADVANCED_FACE('',(#13034),#911,.T.);
#73026=ADVANCED_FACE('',(#13035),#9583,.T.);
#73027=ADVANCED_FACE('',(#13036),#69472,.T.);
#73028=ADVANCED_FACE('',(#13037),#69473,.T.);
#73029=ADVANCED_FACE('',(#13038),#9584,.F.);
#73030=ADVANCED_FACE('',(#13039),#912,.T.);
#73031=ADVANCED_FACE('',(#13040),#9585,.T.);
#73032=ADVANCED_FACE('',(#13041),#1809,.T.);
#73033=ADVANCED_FACE('',(#13042),#9586,.F.);
#73034=ADVANCED_FACE('',(#13043),#913,.T.);
#73035=ADVANCED_FACE('',(#13044),#2012,.T.);
#73036=ADVANCED_FACE('',(#13045),#2013,.T.);
#73037=ADVANCED_FACE('',(#13046),#2014,.T.);
#73038=ADVANCED_FACE('',(#13047),#914,.F.);
#73039=ADVANCED_FACE('',(#13048),#69474,.F.);
#73040=ADVANCED_FACE('',(#13049),#915,.T.);
#73041=ADVANCED_FACE('',(#13050),#1810,.T.);
#73042=ADVANCED_FACE('',(#13051),#916,.T.);
#73043=ADVANCED_FACE('',(#13052),#917,.F.);
#73044=ADVANCED_FACE('',(#13053),#2015,.T.);
#73045=ADVANCED_FACE('',(#13054),#918,.F.);
#73046=ADVANCED_FACE('',(#13055),#69475,.F.);
#73047=ADVANCED_FACE('',(#13056),#919,.T.);
#73048=ADVANCED_FACE('',(#13057),#920,.T.);
#73049=ADVANCED_FACE('',(#13058),#921,.F.);
#73050=ADVANCED_FACE('',(#13059),#2016,.T.);
#73051=ADVANCED_FACE('',(#13060),#922,.F.);
#73052=ADVANCED_FACE('',(#13061),#69476,.T.);
#73053=ADVANCED_FACE('',(#13062),#2017,.T.);
#73054=ADVANCED_FACE('',(#13063),#9587,.F.);
#73055=ADVANCED_FACE('',(#13064),#2018,.T.);
#73056=ADVANCED_FACE('',(#13065),#69477,.F.);
#73057=ADVANCED_FACE('',(#13066),#69478,.F.);
#73058=ADVANCED_FACE('',(#13067),#923,.F.);
#73059=ADVANCED_FACE('',(#13068),#924,.T.);
#73060=ADVANCED_FACE('',(#13069),#9588,.T.);
#73061=ADVANCED_FACE('',(#13070),#925,.T.);
#73062=ADVANCED_FACE('',(#13071),#9589,.T.);
#73063=ADVANCED_FACE('',(#13072),#926,.T.);
#73064=ADVANCED_FACE('',(#13073),#927,.F.);
#73065=ADVANCED_FACE('',(#13074),#69479,.F.);
#73066=ADVANCED_FACE('',(#13075),#9590,.T.);
#73067=ADVANCED_FACE('',(#13076),#9591,.F.);
#73068=ADVANCED_FACE('',(#13077),#9592,.F.);
#73069=ADVANCED_FACE('',(#13078),#9593,.T.);
#73070=ADVANCED_FACE('',(#13079),#928,.T.);
#73071=ADVANCED_FACE('',(#13080),#929,.T.);
#73072=ADVANCED_FACE('',(#13081),#9594,.F.);
#73073=ADVANCED_FACE('',(#13082),#930,.T.);
#73074=ADVANCED_FACE('',(#13083),#931,.F.);
#73075=ADVANCED_FACE('',(#13084),#69480,.F.);
#73076=ADVANCED_FACE('',(#13085,#2742,#2743,#2744),#9595,.F.);
#73077=ADVANCED_FACE('',(#13086),#69481,.T.);
#73078=ADVANCED_FACE('',(#13087),#2019,.T.);
#73079=ADVANCED_FACE('',(#13088),#69482,.F.);
#73080=ADVANCED_FACE('',(#13089),#9596,.F.);
#73081=ADVANCED_FACE('',(#13090),#9597,.T.);
#73082=ADVANCED_FACE('',(#13091),#9598,.F.);
#73083=ADVANCED_FACE('',(#13092),#9599,.F.);
#73084=ADVANCED_FACE('',(#13093),#932,.T.);
#73085=ADVANCED_FACE('',(#13094),#933,.F.);
#73086=ADVANCED_FACE('',(#13095),#69483,.F.);
#73087=ADVANCED_FACE('',(#13096,#2745,#2746,#2747,#2748,#2749,#2750,#2751),
#9600,.F.);
#73088=ADVANCED_FACE('',(#13097),#69484,.F.);
#73089=ADVANCED_FACE('',(#13098),#2020,.T.);
#73090=ADVANCED_FACE('',(#13099),#69485,.F.);
#73091=ADVANCED_FACE('',(#13100),#934,.F.);
#73092=ADVANCED_FACE('',(#13101),#935,.T.);
#73093=ADVANCED_FACE('',(#13102),#9601,.T.);
#73094=ADVANCED_FACE('',(#13103),#9602,.T.);
#73095=ADVANCED_FACE('',(#13104),#9603,.F.);
#73096=ADVANCED_FACE('',(#13105),#9604,.F.);
#73097=ADVANCED_FACE('',(#13106),#9605,.F.);
#73098=ADVANCED_FACE('',(#13107),#69486,.F.);
#73099=ADVANCED_FACE('',(#13108),#9606,.F.);
#73100=ADVANCED_FACE('',(#13109),#69487,.F.);
#73101=ADVANCED_FACE('',(#13110),#2021,.F.);
#73102=ADVANCED_FACE('',(#13111),#69488,.F.);
#73103=ADVANCED_FACE('',(#13112),#9607,.T.);
#73104=ADVANCED_FACE('',(#13113),#69489,.F.);
#73105=ADVANCED_FACE('',(#13114),#2022,.F.);
#73106=ADVANCED_FACE('',(#13115),#9608,.T.);
#73107=ADVANCED_FACE('',(#13116),#9609,.F.);
#73108=ADVANCED_FACE('',(#13117),#9610,.F.);
#73109=ADVANCED_FACE('',(#13118),#9611,.T.);
#73110=ADVANCED_FACE('',(#13119),#69490,.F.);
#73111=ADVANCED_FACE('',(#13120),#9612,.F.);
#73112=ADVANCED_FACE('',(#13121),#69491,.T.);
#73113=ADVANCED_FACE('',(#13122),#69492,.F.);
#73114=ADVANCED_FACE('',(#13123),#69493,.F.);
#73115=ADVANCED_FACE('',(#13124),#69494,.F.);
#73116=ADVANCED_FACE('',(#13125),#69495,.T.);
#73117=ADVANCED_FACE('',(#13126),#69496,.F.);
#73118=ADVANCED_FACE('',(#13127),#9613,.T.);
#73119=ADVANCED_FACE('',(#13128),#69497,.F.);
#73120=ADVANCED_FACE('',(#13129),#69498,.T.);
#73121=ADVANCED_FACE('',(#13130),#69499,.F.);
#73122=ADVANCED_FACE('',(#13131),#9614,.T.);
#73123=ADVANCED_FACE('',(#13132),#9615,.F.);
#73124=ADVANCED_FACE('',(#13133),#9616,.F.);
#73125=ADVANCED_FACE('',(#13134),#69500,.T.);
#73126=ADVANCED_FACE('',(#13135),#69501,.T.);
#73127=ADVANCED_FACE('',(#13136),#69502,.F.);
#73128=ADVANCED_FACE('',(#13137),#69503,.T.);
#73129=ADVANCED_FACE('',(#13138),#69504,.T.);
#73130=ADVANCED_FACE('',(#13139),#69505,.T.);
#73131=ADVANCED_FACE('',(#13140),#69506,.T.);
#73132=ADVANCED_FACE('',(#13141),#69507,.T.);
#73133=ADVANCED_FACE('',(#13142),#69508,.T.);
#73134=ADVANCED_FACE('',(#13143),#69509,.T.);
#73135=ADVANCED_FACE('',(#13144),#69510,.T.);
#73136=ADVANCED_FACE('',(#13145),#69511,.T.);
#73137=ADVANCED_FACE('',(#13146),#69512,.T.);
#73138=ADVANCED_FACE('',(#13147),#69513,.T.);
#73139=ADVANCED_FACE('',(#13148),#69514,.F.);
#73140=ADVANCED_FACE('',(#13149),#69515,.T.);
#73141=ADVANCED_FACE('',(#13150),#69516,.T.);
#73142=ADVANCED_FACE('',(#13151),#69517,.T.);
#73143=ADVANCED_FACE('',(#13152),#69518,.T.);
#73144=ADVANCED_FACE('',(#13153),#69519,.T.);
#73145=ADVANCED_FACE('',(#13154),#69520,.T.);
#73146=ADVANCED_FACE('',(#13155),#69521,.F.);
#73147=ADVANCED_FACE('',(#13156),#69522,.T.);
#73148=ADVANCED_FACE('',(#13157),#69523,.T.);
#73149=ADVANCED_FACE('',(#13158),#69524,.F.);
#73150=ADVANCED_FACE('',(#13159),#69525,.F.);
#73151=ADVANCED_FACE('',(#13160),#69526,.F.);
#73152=ADVANCED_FACE('',(#13161),#69527,.F.);
#73153=ADVANCED_FACE('',(#13162),#69528,.F.);
#73154=ADVANCED_FACE('',(#13163),#69529,.F.);
#73155=ADVANCED_FACE('',(#13164),#69530,.T.);
#73156=ADVANCED_FACE('',(#13165),#69531,.T.);
#73157=ADVANCED_FACE('',(#13166),#69532,.T.);
#73158=ADVANCED_FACE('',(#13167),#69533,.F.);
#73159=ADVANCED_FACE('',(#13168),#69534,.T.);
#73160=ADVANCED_FACE('',(#13169),#69535,.T.);
#73161=ADVANCED_FACE('',(#13170),#69536,.F.);
#73162=ADVANCED_FACE('',(#13171),#69537,.T.);
#73163=ADVANCED_FACE('',(#13172),#69538,.F.);
#73164=ADVANCED_FACE('',(#13173),#69539,.F.);
#73165=ADVANCED_FACE('',(#13174),#69540,.T.);
#73166=ADVANCED_FACE('',(#13175),#69541,.F.);
#73167=ADVANCED_FACE('',(#13176),#69542,.T.);
#73168=ADVANCED_FACE('',(#13177),#69543,.T.);
#73169=ADVANCED_FACE('',(#13178),#69544,.F.);
#73170=ADVANCED_FACE('',(#13179),#69545,.T.);
#73171=ADVANCED_FACE('',(#13180),#69546,.T.);
#73172=ADVANCED_FACE('',(#13181),#69547,.T.);
#73173=ADVANCED_FACE('',(#13182),#69548,.T.);
#73174=ADVANCED_FACE('',(#13183),#69549,.T.);
#73175=ADVANCED_FACE('',(#13184),#69550,.F.);
#73176=ADVANCED_FACE('',(#13185),#69551,.F.);
#73177=ADVANCED_FACE('',(#13186),#69552,.F.);
#73178=ADVANCED_FACE('',(#13187),#69553,.F.);
#73179=ADVANCED_FACE('',(#13188),#69554,.T.);
#73180=ADVANCED_FACE('',(#13189),#69555,.F.);
#73181=ADVANCED_FACE('',(#13190),#2023,.T.);
#73182=ADVANCED_FACE('',(#13191),#2024,.T.);
#73183=ADVANCED_FACE('',(#13192),#2025,.T.);
#73184=ADVANCED_FACE('',(#13193),#936,.F.);
#73185=ADVANCED_FACE('',(#13194),#2026,.F.);
#73186=ADVANCED_FACE('',(#13195),#446,.T.);
#73187=ADVANCED_FACE('',(#13196),#447,.T.);
#73188=ADVANCED_FACE('',(#13197,#2752,#2753,#2754,#2755),#9617,.T.);
#73189=ADVANCED_FACE('',(#13198),#69556,.T.);
#73190=ADVANCED_FACE('',(#13199),#9618,.F.);
#73191=ADVANCED_FACE('',(#13200),#9619,.F.);
#73192=ADVANCED_FACE('',(#13201),#9620,.T.);
#73193=ADVANCED_FACE('',(#13202),#9621,.T.);
#73194=ADVANCED_FACE('',(#13203),#69557,.T.);
#73195=ADVANCED_FACE('',(#13204),#448,.T.);
#73196=ADVANCED_FACE('',(#13205),#2027,.T.);
#73197=ADVANCED_FACE('',(#13206),#937,.T.);
#73198=ADVANCED_FACE('',(#13207),#9622,.T.);
#73199=ADVANCED_FACE('',(#13208),#449,.T.);
#73200=ADVANCED_FACE('',(#13209),#9623,.T.);
#73201=ADVANCED_FACE('',(#13210),#69558,.T.);
#73202=ADVANCED_FACE('',(#13211),#69559,.T.);
#73203=ADVANCED_FACE('',(#13212),#938,.T.);
#73204=ADVANCED_FACE('',(#13213),#69560,.F.);
#73205=ADVANCED_FACE('',(#13214),#2269,.F.);
#73206=ADVANCED_FACE('',(#13215),#69561,.T.);
#73207=ADVANCED_FACE('',(#13216),#2270,.F.);
#73208=ADVANCED_FACE('',(#13217),#939,.T.);
#73209=ADVANCED_FACE('',(#13218),#940,.T.);
#73210=ADVANCED_FACE('',(#13219),#941,.F.);
#73211=ADVANCED_FACE('',(#13220),#942,.F.);
#73212=ADVANCED_FACE('',(#13221),#943,.T.);
#73213=ADVANCED_FACE('',(#13222),#450,.T.);
#73214=ADVANCED_FACE('',(#13223),#944,.F.);
#73215=ADVANCED_FACE('',(#13224),#69562,.T.);
#73216=ADVANCED_FACE('',(#13225),#69563,.F.);
#73217=ADVANCED_FACE('',(#13226),#69564,.F.);
#73218=ADVANCED_FACE('',(#13227),#9624,.T.);
#73219=ADVANCED_FACE('',(#13228),#9625,.T.);
#73220=ADVANCED_FACE('',(#13229),#9626,.T.);
#73221=ADVANCED_FACE('',(#13230),#69565,.T.);
#73222=ADVANCED_FACE('',(#13231),#2028,.T.);
#73223=ADVANCED_FACE('',(#13232),#945,.T.);
#73224=ADVANCED_FACE('',(#13233),#946,.F.);
#73225=ADVANCED_FACE('',(#13234),#947,.F.);
#73226=ADVANCED_FACE('',(#13235),#69566,.T.);
#73227=ADVANCED_FACE('',(#13236),#948,.F.);
#73228=ADVANCED_FACE('',(#13237),#9627,.F.);
#73229=ADVANCED_FACE('',(#13238),#451,.T.);
#73230=ADVANCED_FACE('',(#13239),#452,.T.);
#73231=ADVANCED_FACE('',(#13240),#453,.T.);
#73232=ADVANCED_FACE('',(#13241),#69567,.F.);
#73233=ADVANCED_FACE('',(#13242),#2029,.T.);
#73234=ADVANCED_FACE('',(#13243),#9628,.F.);
#73235=ADVANCED_FACE('',(#13244),#69568,.T.);
#73236=ADVANCED_FACE('',(#13245),#69569,.T.);
#73237=ADVANCED_FACE('',(#13246),#9629,.T.);
#73238=ADVANCED_FACE('',(#13247),#949,.T.);
#73239=ADVANCED_FACE('',(#13248),#2030,.T.);
#73240=ADVANCED_FACE('',(#13249),#69570,.F.);
#73241=ADVANCED_FACE('',(#13250),#950,.T.);
#73242=ADVANCED_FACE('',(#13251),#69571,.T.);
#73243=ADVANCED_FACE('',(#13252),#2271,.T.);
#73244=ADVANCED_FACE('',(#13253),#69572,.T.);
#73245=ADVANCED_FACE('',(#13254),#2031,.T.);
#73246=ADVANCED_FACE('',(#13255),#69573,.T.);
#73247=ADVANCED_FACE('',(#13256),#951,.F.);
#73248=ADVANCED_FACE('',(#13257),#69574,.T.);
#73249=ADVANCED_FACE('',(#13258),#69575,.T.);
#73250=ADVANCED_FACE('',(#13259),#952,.T.);
#73251=ADVANCED_FACE('',(#13260),#69576,.T.);
#73252=ADVANCED_FACE('',(#13261),#2032,.T.);
#73253=ADVANCED_FACE('',(#13262),#69577,.T.);
#73254=ADVANCED_FACE('',(#13263),#69578,.T.);
#73255=ADVANCED_FACE('',(#13264),#69579,.T.);
#73256=ADVANCED_FACE('',(#13265),#2033,.T.);
#73257=ADVANCED_FACE('',(#13266),#2034,.T.);
#73258=ADVANCED_FACE('',(#13267),#9630,.F.);
#73259=ADVANCED_FACE('',(#13268),#9631,.T.);
#73260=ADVANCED_FACE('',(#13269),#9632,.F.);
#73261=ADVANCED_FACE('',(#13270),#9633,.T.);
#73262=ADVANCED_FACE('',(#13271),#2272,.F.);
#73263=ADVANCED_FACE('',(#13272),#2273,.F.);
#73264=ADVANCED_FACE('',(#13273),#69580,.F.);
#73265=ADVANCED_FACE('',(#13274),#9634,.T.);
#73266=ADVANCED_FACE('',(#13275),#69581,.F.);
#73267=ADVANCED_FACE('',(#13276),#69582,.F.);
#73268=ADVANCED_FACE('',(#13277),#9635,.T.);
#73269=ADVANCED_FACE('',(#13278),#69583,.F.);
#73270=ADVANCED_FACE('',(#13279),#9636,.F.);
#73271=ADVANCED_FACE('',(#13280),#9637,.T.);
#73272=ADVANCED_FACE('',(#13281),#9638,.T.);
#73273=ADVANCED_FACE('',(#13282),#9639,.T.);
#73274=ADVANCED_FACE('',(#13283),#69584,.T.);
#73275=ADVANCED_FACE('',(#13284),#9640,.F.);
#73276=ADVANCED_FACE('',(#13285),#9641,.T.);
#73277=ADVANCED_FACE('',(#13286),#9642,.T.);
#73278=ADVANCED_FACE('',(#13287),#9643,.T.);
#73279=ADVANCED_FACE('',(#13288),#9644,.F.);
#73280=ADVANCED_FACE('',(#13289),#953,.F.);
#73281=ADVANCED_FACE('',(#13290),#69585,.T.);
#73282=ADVANCED_FACE('',(#13291),#69586,.F.);
#73283=ADVANCED_FACE('',(#13292),#454,.T.);
#73284=ADVANCED_FACE('',(#13293),#69587,.T.);
#73285=ADVANCED_FACE('',(#13294),#954,.T.);
#73286=ADVANCED_FACE('',(#13295),#955,.T.);
#73287=ADVANCED_FACE('',(#13296),#2035,.T.);
#73288=ADVANCED_FACE('',(#13297),#69588,.F.);
#73289=ADVANCED_FACE('',(#13298),#956,.T.);
#73290=ADVANCED_FACE('',(#13299),#2274,.T.);
#73291=ADVANCED_FACE('',(#13300),#9645,.F.);
#73292=ADVANCED_FACE('',(#13301),#9646,.T.);
#73293=ADVANCED_FACE('',(#13302),#9647,.F.);
#73294=ADVANCED_FACE('',(#13303),#9648,.F.);
#73295=ADVANCED_FACE('',(#13304),#9649,.F.);
#73296=ADVANCED_FACE('',(#13305),#957,.F.);
#73297=ADVANCED_FACE('',(#13306),#2036,.F.);
#73298=ADVANCED_FACE('',(#13307),#958,.F.);
#73299=ADVANCED_FACE('',(#13308),#959,.F.);
#73300=ADVANCED_FACE('',(#13309),#960,.F.);
#73301=ADVANCED_FACE('',(#13310),#69589,.F.);
#73302=ADVANCED_FACE('',(#13311),#9650,.F.);
#73303=ADVANCED_FACE('',(#13312),#9651,.F.);
#73304=ADVANCED_FACE('',(#13313),#9652,.F.);
#73305=ADVANCED_FACE('',(#13314),#9653,.F.);
#73306=ADVANCED_FACE('',(#13315),#9654,.F.);
#73307=ADVANCED_FACE('',(#13316),#9655,.F.);
#73308=ADVANCED_FACE('',(#13317),#69590,.T.);
#73309=ADVANCED_FACE('',(#13318),#9656,.F.);
#73310=ADVANCED_FACE('',(#13319),#9657,.T.);
#73311=ADVANCED_FACE('',(#13320),#69591,.F.);
#73312=ADVANCED_FACE('',(#13321),#961,.T.);
#73313=ADVANCED_FACE('',(#13322),#9658,.F.);
#73314=ADVANCED_FACE('',(#13323),#962,.T.);
#73315=ADVANCED_FACE('',(#13324),#69592,.T.);
#73316=ADVANCED_FACE('',(#13325),#69593,.F.);
#73317=ADVANCED_FACE('',(#13326),#9659,.T.);
#73318=ADVANCED_FACE('',(#13327),#2275,.F.);
#73319=ADVANCED_FACE('',(#13328),#9660,.F.);
#73320=ADVANCED_FACE('',(#13329),#69594,.T.);
#73321=ADVANCED_FACE('',(#13330),#69595,.T.);
#73322=ADVANCED_FACE('',(#13331),#69596,.T.);
#73323=ADVANCED_FACE('',(#13332),#69597,.T.);
#73324=ADVANCED_FACE('',(#13333),#69598,.T.);
#73325=ADVANCED_FACE('',(#13334),#9661,.F.);
#73326=ADVANCED_FACE('',(#13335),#1811,.T.);
#73327=ADVANCED_FACE('',(#13336),#69599,.T.);
#73328=ADVANCED_FACE('',(#13337),#69600,.T.);
#73329=ADVANCED_FACE('',(#13338),#1812,.T.);
#73330=ADVANCED_FACE('',(#13339),#69601,.T.);
#73331=ADVANCED_FACE('',(#13340),#69602,.F.);
#73332=ADVANCED_FACE('',(#13341),#9662,.T.);
#73333=ADVANCED_FACE('',(#13342),#69603,.T.);
#73334=ADVANCED_FACE('',(#13343),#69604,.T.);
#73335=ADVANCED_FACE('',(#13344),#9663,.F.);
#73336=ADVANCED_FACE('',(#13345),#9664,.T.);
#73337=ADVANCED_FACE('',(#13346),#9665,.T.);
#73338=ADVANCED_FACE('',(#13347),#9666,.F.);
#73339=ADVANCED_FACE('',(#13348),#9667,.T.);
#73340=ADVANCED_FACE('',(#13349),#9668,.T.);
#73341=ADVANCED_FACE('',(#13350),#9669,.F.);
#73342=ADVANCED_FACE('',(#13351),#9670,.F.);
#73343=ADVANCED_FACE('',(#13352),#1813,.T.);
#73344=ADVANCED_FACE('',(#13353),#963,.T.);
#73345=ADVANCED_FACE('',(#13354),#964,.T.);
#73346=ADVANCED_FACE('',(#13355),#9671,.F.);
#73347=ADVANCED_FACE('',(#13356),#2037,.T.);
#73348=ADVANCED_FACE('',(#13357),#69605,.T.);
#73349=ADVANCED_FACE('',(#13358),#69606,.T.);
#73350=ADVANCED_FACE('',(#13359),#965,.T.);
#73351=ADVANCED_FACE('',(#13360),#69607,.T.);
#73352=ADVANCED_FACE('',(#13361),#2038,.T.);
#73353=ADVANCED_FACE('',(#13362),#69608,.T.);
#73354=ADVANCED_FACE('',(#13363),#966,.F.);
#73355=ADVANCED_FACE('',(#13364),#69609,.F.);
#73356=ADVANCED_FACE('',(#13365),#2039,.T.);
#73357=ADVANCED_FACE('',(#13366),#69610,.T.);
#73358=ADVANCED_FACE('',(#13367),#69611,.F.);
#73359=ADVANCED_FACE('',(#13368),#967,.T.);
#73360=ADVANCED_FACE('',(#13369),#69612,.T.);
#73361=ADVANCED_FACE('',(#13370),#2040,.T.);
#73362=ADVANCED_FACE('',(#13371),#968,.T.);
#73363=ADVANCED_FACE('',(#13372),#969,.T.);
#73364=ADVANCED_FACE('',(#13373),#970,.T.);
#73365=ADVANCED_FACE('',(#13374),#971,.T.);
#73366=ADVANCED_FACE('',(#13375),#972,.T.);
#73367=ADVANCED_FACE('',(#13376),#69613,.T.);
#73368=ADVANCED_FACE('',(#13377),#9672,.F.);
#73369=ADVANCED_FACE('',(#13378),#69614,.T.);
#73370=ADVANCED_FACE('',(#13379),#9673,.T.);
#73371=ADVANCED_FACE('',(#13380),#69615,.F.);
#73372=ADVANCED_FACE('',(#13381),#69616,.F.);
#73373=ADVANCED_FACE('',(#13382),#69617,.F.);
#73374=ADVANCED_FACE('',(#13383),#9674,.F.);
#73375=ADVANCED_FACE('',(#13384),#9675,.T.);
#73376=ADVANCED_FACE('',(#13385),#69618,.F.);
#73377=ADVANCED_FACE('',(#13386),#69619,.F.);
#73378=ADVANCED_FACE('',(#13387),#69620,.F.);
#73379=ADVANCED_FACE('',(#13388),#9676,.F.);
#73380=ADVANCED_FACE('',(#13389),#9677,.T.);
#73381=ADVANCED_FACE('',(#13390),#69621,.F.);
#73382=ADVANCED_FACE('',(#13391),#69622,.F.);
#73383=ADVANCED_FACE('',(#13392),#69623,.F.);
#73384=ADVANCED_FACE('',(#13393),#69624,.F.);
#73385=ADVANCED_FACE('',(#13394),#9678,.T.);
#73386=ADVANCED_FACE('',(#13395),#9679,.F.);
#73387=ADVANCED_FACE('',(#13396),#69625,.F.);
#73388=ADVANCED_FACE('',(#13397),#69626,.F.);
#73389=ADVANCED_FACE('',(#13398),#69627,.F.);
#73390=ADVANCED_FACE('',(#13399),#9680,.T.);
#73391=ADVANCED_FACE('',(#13400),#9681,.F.);
#73392=ADVANCED_FACE('',(#13401),#69628,.F.);
#73393=ADVANCED_FACE('',(#13402),#9682,.F.);
#73394=ADVANCED_FACE('',(#13403),#69629,.F.);
#73395=ADVANCED_FACE('',(#13404),#9683,.T.);
#73396=ADVANCED_FACE('',(#13405),#9684,.F.);
#73397=ADVANCED_FACE('',(#13406),#9685,.T.);
#73398=ADVANCED_FACE('',(#13407),#69630,.F.);
#73399=ADVANCED_FACE('',(#13408),#69631,.F.);
#73400=ADVANCED_FACE('',(#13409),#9686,.T.);
#73401=ADVANCED_FACE('',(#13410),#9687,.F.);
#73402=ADVANCED_FACE('',(#13411),#69632,.F.);
#73403=ADVANCED_FACE('',(#13412),#9688,.F.);
#73404=ADVANCED_FACE('',(#13413),#973,.T.);
#73405=ADVANCED_FACE('',(#13414),#974,.T.);
#73406=ADVANCED_FACE('',(#13415),#9689,.T.);
#73407=ADVANCED_FACE('',(#13416),#69633,.T.);
#73408=ADVANCED_FACE('',(#13417),#2041,.T.);
#73409=ADVANCED_FACE('',(#13418),#2042,.T.);
#73410=ADVANCED_FACE('',(#13419),#2043,.T.);
#73411=ADVANCED_FACE('',(#13420),#975,.T.);
#73412=ADVANCED_FACE('',(#13421),#69634,.T.);
#73413=ADVANCED_FACE('',(#13422),#976,.T.);
#73414=ADVANCED_FACE('',(#13423),#977,.T.);
#73415=ADVANCED_FACE('',(#13424),#2044,.T.);
#73416=ADVANCED_FACE('',(#13425),#2045,.T.);
#73417=ADVANCED_FACE('',(#13426),#2046,.T.);
#73418=ADVANCED_FACE('',(#13427),#2047,.T.);
#73419=ADVANCED_FACE('',(#13428),#2048,.T.);
#73420=ADVANCED_FACE('',(#13429),#69635,.F.);
#73421=ADVANCED_FACE('',(#13430),#69636,.F.);
#73422=ADVANCED_FACE('',(#13431),#69637,.F.);
#73423=ADVANCED_FACE('',(#13432),#9690,.F.);
#73424=ADVANCED_FACE('',(#13433),#69638,.T.);
#73425=ADVANCED_FACE('',(#13434),#2049,.T.);
#73426=ADVANCED_FACE('',(#13435),#2276,.T.);
#73427=ADVANCED_FACE('',(#13436),#2050,.T.);
#73428=ADVANCED_FACE('',(#13437),#69639,.T.);
#73429=ADVANCED_FACE('',(#13438,#2756,#2757,#2758),#9691,.T.);
#73430=ADVANCED_FACE('',(#13439),#9692,.F.);
#73431=ADVANCED_FACE('',(#13440),#9693,.T.);
#73432=ADVANCED_FACE('',(#13441),#9694,.T.);
#73433=ADVANCED_FACE('',(#13442),#9695,.F.);
#73434=ADVANCED_FACE('',(#13443),#9696,.F.);
#73435=ADVANCED_FACE('',(#13444),#9697,.T.);
#73436=ADVANCED_FACE('',(#13445),#9698,.T.);
#73437=ADVANCED_FACE('',(#13446),#9699,.F.);
#73438=ADVANCED_FACE('',(#13447),#9700,.T.);
#73439=ADVANCED_FACE('',(#13448),#9701,.T.);
#73440=ADVANCED_FACE('',(#13449),#9702,.F.);
#73441=ADVANCED_FACE('',(#13450),#9703,.T.);
#73442=ADVANCED_FACE('',(#13451),#2051,.T.);
#73443=ADVANCED_FACE('',(#13452),#9704,.T.);
#73444=ADVANCED_FACE('',(#13453),#9705,.T.);
#73445=ADVANCED_FACE('',(#13454),#9706,.F.);
#73446=ADVANCED_FACE('',(#13455),#9707,.F.);
#73447=ADVANCED_FACE('',(#13456),#2052,.T.);
#73448=ADVANCED_FACE('',(#13457),#69640,.T.);
#73449=ADVANCED_FACE('',(#13458),#2277,.T.);
#73450=ADVANCED_FACE('',(#13459),#978,.T.);
#73451=ADVANCED_FACE('',(#13460),#2053,.T.);
#73452=ADVANCED_FACE('',(#13461),#2278,.T.);
#73453=ADVANCED_FACE('',(#13462),#979,.F.);
#73454=ADVANCED_FACE('',(#13463),#69641,.T.);
#73455=ADVANCED_FACE('',(#13464),#980,.T.);
#73456=ADVANCED_FACE('',(#13465),#2054,.T.);
#73457=ADVANCED_FACE('',(#13466),#69642,.F.);
#73458=ADVANCED_FACE('',(#13467,#2759),#9708,.F.);
#73459=ADVANCED_FACE('',(#13468),#455,.T.);
#73460=ADVANCED_FACE('',(#13469),#9709,.T.);
#73461=ADVANCED_FACE('',(#13470),#2055,.T.);
#73462=ADVANCED_FACE('',(#13471),#69643,.F.);
#73463=ADVANCED_FACE('',(#13472),#2056,.T.);
#73464=ADVANCED_FACE('',(#13473),#2057,.T.);
#73465=ADVANCED_FACE('',(#13474),#69644,.F.);
#73466=ADVANCED_FACE('',(#13475),#2058,.T.);
#73467=ADVANCED_FACE('',(#13476),#69645,.T.);
#73468=ADVANCED_FACE('',(#13477),#69646,.F.);
#73469=ADVANCED_FACE('',(#13478),#69647,.F.);
#73470=ADVANCED_FACE('',(#13479),#69648,.F.);
#73471=ADVANCED_FACE('',(#13480),#9710,.T.);
#73472=ADVANCED_FACE('',(#13481),#69649,.F.);
#73473=ADVANCED_FACE('',(#13482),#69650,.F.);
#73474=ADVANCED_FACE('',(#13483),#9711,.T.);
#73475=ADVANCED_FACE('',(#13484),#69651,.F.);
#73476=ADVANCED_FACE('',(#13485),#69652,.F.);
#73477=ADVANCED_FACE('',(#13486),#69653,.F.);
#73478=ADVANCED_FACE('',(#13487),#9712,.T.);
#73479=ADVANCED_FACE('',(#13488),#69654,.F.);
#73480=ADVANCED_FACE('',(#13489),#69655,.F.);
#73481=ADVANCED_FACE('',(#13490),#69656,.T.);
#73482=ADVANCED_FACE('',(#13491),#69657,.T.);
#73483=ADVANCED_FACE('',(#13492),#69658,.T.);
#73484=ADVANCED_FACE('',(#13493),#69659,.F.);
#73485=ADVANCED_FACE('',(#13494),#9713,.F.);
#73486=ADVANCED_FACE('',(#13495),#2279,.T.);
#73487=ADVANCED_FACE('',(#13496),#9714,.T.);
#73488=ADVANCED_FACE('',(#13497),#69660,.F.);
#73489=ADVANCED_FACE('',(#13498),#69661,.T.);
#73490=ADVANCED_FACE('',(#13499),#981,.F.);
#73491=ADVANCED_FACE('',(#13500),#69662,.T.);
#73492=ADVANCED_FACE('',(#13501),#982,.F.);
#73493=ADVANCED_FACE('',(#13502),#69663,.T.);
#73494=ADVANCED_FACE('',(#13503),#983,.F.);
#73495=ADVANCED_FACE('',(#13504),#69664,.T.);
#73496=ADVANCED_FACE('',(#13505),#69665,.T.);
#73497=ADVANCED_FACE('',(#13506),#69666,.F.);
#73498=ADVANCED_FACE('',(#13507),#9715,.F.);
#73499=ADVANCED_FACE('',(#13508),#69667,.T.);
#73500=ADVANCED_FACE('',(#13509),#9716,.T.);
#73501=ADVANCED_FACE('',(#13510),#69668,.T.);
#73502=ADVANCED_FACE('',(#13511),#69669,.T.);
#73503=ADVANCED_FACE('',(#13512),#9717,.T.);
#73504=ADVANCED_FACE('',(#13513),#69670,.T.);
#73505=ADVANCED_FACE('',(#13514),#69671,.T.);
#73506=ADVANCED_FACE('',(#13515),#69672,.T.);
#73507=ADVANCED_FACE('',(#13516),#9718,.T.);
#73508=ADVANCED_FACE('',(#13517),#69673,.T.);
#73509=ADVANCED_FACE('',(#13518),#69674,.T.);
#73510=ADVANCED_FACE('',(#13519),#9719,.F.);
#73511=ADVANCED_FACE('',(#13520),#69675,.F.);
#73512=ADVANCED_FACE('',(#13521,#2760,#2761,#2762,#2763,#2764,#2765),#9720,
 .T.);
#73513=ADVANCED_FACE('',(#13522),#69676,.F.);
#73514=ADVANCED_FACE('',(#13523),#9721,.T.);
#73515=ADVANCED_FACE('',(#13524),#69677,.T.);
#73516=ADVANCED_FACE('',(#13525),#69678,.T.);
#73517=ADVANCED_FACE('',(#13526),#69679,.T.);
#73518=ADVANCED_FACE('',(#13527),#69680,.T.);
#73519=ADVANCED_FACE('',(#13528),#69681,.T.);
#73520=ADVANCED_FACE('',(#13529),#69682,.T.);
#73521=ADVANCED_FACE('',(#13530),#69683,.T.);
#73522=ADVANCED_FACE('',(#13531),#69684,.T.);
#73523=ADVANCED_FACE('',(#13532),#69685,.T.);
#73524=ADVANCED_FACE('',(#13533),#69686,.F.);
#73525=ADVANCED_FACE('',(#13534),#69687,.F.);
#73526=ADVANCED_FACE('',(#13535),#1814,.T.);
#73527=ADVANCED_FACE('',(#13536),#69688,.T.);
#73528=ADVANCED_FACE('',(#13537),#69689,.F.);
#73529=ADVANCED_FACE('',(#13538),#69690,.F.);
#73530=ADVANCED_FACE('',(#13539),#69691,.T.);
#73531=ADVANCED_FACE('',(#13540),#69692,.T.);
#73532=ADVANCED_FACE('',(#13541),#69693,.F.);
#73533=ADVANCED_FACE('',(#13542),#69694,.T.);
#73534=ADVANCED_FACE('',(#13543),#69695,.F.);
#73535=ADVANCED_FACE('',(#13544),#69696,.T.);
#73536=ADVANCED_FACE('',(#13545),#69697,.F.);
#73537=ADVANCED_FACE('',(#13546),#69698,.F.);
#73538=ADVANCED_FACE('',(#13547),#69699,.T.);
#73539=ADVANCED_FACE('',(#13548),#69700,.F.);
#73540=ADVANCED_FACE('',(#13549),#69701,.F.);
#73541=ADVANCED_FACE('',(#13550),#69702,.T.);
#73542=ADVANCED_FACE('',(#13551),#69703,.T.);
#73543=ADVANCED_FACE('',(#13552),#69704,.F.);
#73544=ADVANCED_FACE('',(#13553),#69705,.F.);
#73545=ADVANCED_FACE('',(#13554),#69706,.F.);
#73546=ADVANCED_FACE('',(#13555),#69707,.F.);
#73547=ADVANCED_FACE('',(#13556),#69708,.F.);
#73548=ADVANCED_FACE('',(#13557),#69709,.T.);
#73549=ADVANCED_FACE('',(#13558),#69710,.T.);
#73550=ADVANCED_FACE('',(#13559),#69711,.F.);
#73551=ADVANCED_FACE('',(#13560),#69712,.F.);
#73552=ADVANCED_FACE('',(#13561),#9722,.T.);
#73553=ADVANCED_FACE('',(#13562),#9723,.F.);
#73554=ADVANCED_FACE('',(#13563),#9724,.T.);
#73555=ADVANCED_FACE('',(#13564),#9725,.F.);
#73556=ADVANCED_FACE('',(#13565),#69713,.T.);
#73557=ADVANCED_FACE('',(#13566,#2766),#9726,.F.);
#73558=ADVANCED_FACE('',(#13567,#2767,#2768),#9727,.F.);
#73559=ADVANCED_FACE('',(#13568),#9728,.T.);
#73560=ADVANCED_FACE('',(#13569),#9729,.T.);
#73561=ADVANCED_FACE('',(#13570),#9730,.F.);
#73562=ADVANCED_FACE('',(#13571),#9731,.T.);
#73563=ADVANCED_FACE('',(#13572),#9732,.T.);
#73564=ADVANCED_FACE('',(#13573),#9733,.T.);
#73565=ADVANCED_FACE('',(#13574),#9734,.F.);
#73566=ADVANCED_FACE('',(#13575),#9735,.T.);
#73567=ADVANCED_FACE('',(#13576),#9736,.F.);
#73568=ADVANCED_FACE('',(#13577),#9737,.F.);
#73569=ADVANCED_FACE('',(#13578),#9738,.F.);
#73570=ADVANCED_FACE('',(#13579),#9739,.T.);
#73571=ADVANCED_FACE('',(#13580),#9740,.F.);
#73572=ADVANCED_FACE('',(#13581),#9741,.T.);
#73573=ADVANCED_FACE('',(#13582),#9742,.F.);
#73574=ADVANCED_FACE('',(#13583),#9743,.T.);
#73575=ADVANCED_FACE('',(#13584),#69714,.T.);
#73576=ADVANCED_FACE('',(#13585),#69715,.T.);
#73577=ADVANCED_FACE('',(#13586),#69716,.F.);
#73578=ADVANCED_FACE('',(#13587),#9744,.F.);
#73579=ADVANCED_FACE('',(#13588),#69717,.F.);
#73580=ADVANCED_FACE('',(#13589),#9745,.T.);
#73581=ADVANCED_FACE('',(#13590),#1815,.T.);
#73582=ADVANCED_FACE('',(#13591),#9746,.F.);
#73583=ADVANCED_FACE('',(#13592),#1816,.T.);
#73584=ADVANCED_FACE('',(#13593),#9747,.F.);
#73585=ADVANCED_FACE('',(#13594),#9748,.T.);
#73586=ADVANCED_FACE('',(#13595),#9749,.T.);
#73587=ADVANCED_FACE('',(#13596),#69718,.T.);
#73588=ADVANCED_FACE('',(#13597),#9750,.T.);
#73589=ADVANCED_FACE('',(#13598),#1817,.T.);
#73590=ADVANCED_FACE('',(#13599),#9751,.F.);
#73591=ADVANCED_FACE('',(#13600),#1818,.T.);
#73592=ADVANCED_FACE('',(#13601),#9752,.F.);
#73593=ADVANCED_FACE('',(#13602),#9753,.T.);
#73594=ADVANCED_FACE('',(#13603),#69719,.T.);
#73595=ADVANCED_FACE('',(#13604),#2280,.F.);
#73596=ADVANCED_FACE('',(#13605),#2281,.F.);
#73597=ADVANCED_FACE('',(#13606),#2282,.F.);
#73598=ADVANCED_FACE('',(#13607),#2283,.F.);
#73599=ADVANCED_FACE('',(#13608),#69720,.F.);
#73600=ADVANCED_FACE('',(#13609),#69721,.T.);
#73601=ADVANCED_FACE('',(#13610,#2769),#9754,.T.);
#73602=ADVANCED_FACE('',(#13611),#2284,.T.);
#73603=ADVANCED_FACE('',(#13612,#2770),#9755,.F.);
#73604=ADVANCED_FACE('',(#13613,#2771),#9756,.T.);
#73605=ADVANCED_FACE('',(#13614),#69722,.T.);
#73606=ADVANCED_FACE('',(#13615),#9757,.T.);
#73607=ADVANCED_FACE('',(#13616),#69723,.T.);
#73608=ADVANCED_FACE('',(#13617),#9758,.T.);
#73609=ADVANCED_FACE('',(#13618),#69724,.T.);
#73610=ADVANCED_FACE('',(#13619),#9759,.T.);
#73611=ADVANCED_FACE('',(#13620),#69725,.T.);
#73612=ADVANCED_FACE('',(#13621),#9760,.T.);
#73613=ADVANCED_FACE('',(#13622),#9761,.T.);
#73614=ADVANCED_FACE('',(#13623),#69726,.T.);
#73615=ADVANCED_FACE('',(#13624),#9762,.T.);
#73616=ADVANCED_FACE('',(#13625),#69727,.T.);
#73617=ADVANCED_FACE('',(#13626),#9763,.T.);
#73618=ADVANCED_FACE('',(#13627),#69728,.T.);
#73619=ADVANCED_FACE('',(#13628),#9764,.T.);
#73620=ADVANCED_FACE('',(#13629),#69729,.T.);
#73621=ADVANCED_FACE('',(#13630,#2772),#9765,.T.);
#73622=ADVANCED_FACE('',(#13631),#9766,.F.);
#73623=ADVANCED_FACE('',(#13632),#9767,.F.);
#73624=ADVANCED_FACE('',(#13633),#9768,.F.);
#73625=ADVANCED_FACE('',(#13634),#9769,.F.);
#73626=ADVANCED_FACE('',(#13635),#9770,.T.);
#73627=ADVANCED_FACE('',(#13636),#69730,.T.);
#73628=ADVANCED_FACE('',(#13637),#9771,.T.);
#73629=ADVANCED_FACE('',(#13638),#69731,.T.);
#73630=ADVANCED_FACE('',(#13639),#9772,.T.);
#73631=ADVANCED_FACE('',(#13640),#69732,.T.);
#73632=ADVANCED_FACE('',(#13641),#9773,.T.);
#73633=ADVANCED_FACE('',(#13642),#69733,.T.);
#73634=ADVANCED_FACE('',(#13643),#69734,.F.);
#73635=ADVANCED_FACE('',(#13644),#69735,.T.);
#73636=ADVANCED_FACE('',(#13645,#2773),#9774,.T.);
#73637=ADVANCED_FACE('',(#13646,#2774),#9775,.F.);
#73638=ADVANCED_FACE('',(#13647,#2775),#69736,.F.);
#73639=ADVANCED_FACE('',(#13648),#1819,.F.);
#73640=ADVANCED_FACE('',(#13649,#2776),#69737,.F.);
#73641=ADVANCED_FACE('',(#13650),#1820,.F.);
#73642=ADVANCED_FACE('',(#13651),#69738,.F.);
#73643=ADVANCED_FACE('',(#13652,#2777),#9776,.F.);
#73644=ADVANCED_FACE('',(#13653),#1821,.T.);
#73645=ADVANCED_FACE('',(#13654),#69739,.T.);
#73646=ADVANCED_FACE('',(#13655,#2778),#9777,.T.);
#73647=ADVANCED_FACE('',(#13656),#9778,.T.);
#73648=ADVANCED_FACE('',(#13657),#9779,.T.);
#73649=ADVANCED_FACE('',(#13658),#9780,.T.);
#73650=ADVANCED_FACE('',(#13659,#2779,#2780,#2781,#2782,#2783),#9781,.T.);
#73651=ADVANCED_FACE('',(#13660),#9782,.T.);
#73652=ADVANCED_FACE('',(#13661),#9783,.T.);
#73653=ADVANCED_FACE('',(#13662),#9784,.T.);
#73654=ADVANCED_FACE('',(#13663),#69740,.F.);
#73655=ADVANCED_FACE('',(#13664),#69741,.F.);
#73656=ADVANCED_FACE('',(#13665,#2784,#2785,#2786,#2787,#2788),#9785,.T.);
#73657=ADVANCED_FACE('',(#13666),#69742,.F.);
#73658=ADVANCED_FACE('',(#13667),#69743,.F.);
#73659=ADVANCED_FACE('',(#13668),#69744,.F.);
#73660=ADVANCED_FACE('',(#13669),#69745,.T.);
#73661=ADVANCED_FACE('',(#13670),#69746,.T.);
#73662=ADVANCED_FACE('',(#13671),#69747,.T.);
#73663=ADVANCED_FACE('',(#13672),#69748,.F.);
#73664=ADVANCED_FACE('',(#13673),#69749,.T.);
#73665=ADVANCED_FACE('',(#13674),#69750,.T.);
#73666=ADVANCED_FACE('',(#13675),#69751,.T.);
#73667=ADVANCED_FACE('',(#13676),#69752,.T.);
#73668=ADVANCED_FACE('',(#13677),#69753,.T.);
#73669=ADVANCED_FACE('',(#13678),#69754,.T.);
#73670=ADVANCED_FACE('',(#13679),#69755,.T.);
#73671=ADVANCED_FACE('',(#13680),#69756,.T.);
#73672=ADVANCED_FACE('',(#13681),#69757,.T.);
#73673=ADVANCED_FACE('',(#13682),#69758,.T.);
#73674=ADVANCED_FACE('',(#13683),#69759,.T.);
#73675=ADVANCED_FACE('',(#13684),#69760,.T.);
#73676=ADVANCED_FACE('',(#13685),#69761,.F.);
#73677=ADVANCED_FACE('',(#13686),#69762,.F.);
#73678=ADVANCED_FACE('',(#13687),#69763,.F.);
#73679=ADVANCED_FACE('',(#13688),#69764,.F.);
#73680=ADVANCED_FACE('',(#13689),#69765,.F.);
#73681=ADVANCED_FACE('',(#13690),#69766,.F.);
#73682=ADVANCED_FACE('',(#13691),#69767,.F.);
#73683=ADVANCED_FACE('',(#13692),#69768,.F.);
#73684=ADVANCED_FACE('',(#13693),#69769,.F.);
#73685=ADVANCED_FACE('',(#13694),#69770,.F.);
#73686=ADVANCED_FACE('',(#13695),#69771,.F.);
#73687=ADVANCED_FACE('',(#13696),#69772,.F.);
#73688=ADVANCED_FACE('',(#13697),#2285,.F.);
#73689=ADVANCED_FACE('',(#13698),#2286,.T.);
#73690=ADVANCED_FACE('',(#13699),#2287,.F.);
#73691=ADVANCED_FACE('',(#13700),#2288,.T.);
#73692=ADVANCED_FACE('',(#13701),#69773,.F.);
#73693=ADVANCED_FACE('',(#13702),#2289,.T.);
#73694=ADVANCED_FACE('',(#13703),#2290,.F.);
#73695=ADVANCED_FACE('',(#13704),#2291,.T.);
#73696=ADVANCED_FACE('',(#13705),#2292,.F.);
#73697=ADVANCED_FACE('',(#13706,#2789),#9786,.T.);
#73698=ADVANCED_FACE('',(#13707),#69774,.T.);
#73699=ADVANCED_FACE('',(#13708,#2790),#9787,.T.);
#73700=ADVANCED_FACE('',(#13709),#1822,.T.);
#73701=ADVANCED_FACE('',(#13710),#1823,.T.);
#73702=ADVANCED_FACE('',(#13711),#1824,.T.);
#73703=ADVANCED_FACE('',(#13712),#2059,.T.);
#73704=ADVANCED_FACE('',(#13713,#2791),#9788,.T.);
#73705=ADVANCED_FACE('',(#13714),#1825,.T.);
#73706=ADVANCED_FACE('',(#13715),#2060,.T.);
#73707=ADVANCED_FACE('',(#13716),#9789,.T.);
#73708=ADVANCED_FACE('',(#13717),#2293,.F.);
#73709=ADVANCED_FACE('',(#13718),#2294,.F.);
#73710=ADVANCED_FACE('',(#13719),#2295,.T.);
#73711=ADVANCED_FACE('',(#13720),#2296,.T.);
#73712=ADVANCED_FACE('',(#13721),#2297,.T.);
#73713=ADVANCED_FACE('',(#13722),#2298,.T.);
#73714=ADVANCED_FACE('',(#13723),#2299,.F.);
#73715=ADVANCED_FACE('',(#13724),#2300,.F.);
#73716=ADVANCED_FACE('',(#13725),#2301,.F.);
#73717=ADVANCED_FACE('',(#13726,#2792),#9790,.T.);
#73718=ADVANCED_FACE('',(#13727),#2302,.F.);
#73719=ADVANCED_FACE('',(#13728),#2303,.F.);
#73720=ADVANCED_FACE('',(#13729),#2304,.F.);
#73721=ADVANCED_FACE('',(#13730),#2305,.T.);
#73722=ADVANCED_FACE('',(#13731),#2306,.T.);
#73723=ADVANCED_FACE('',(#13732),#2307,.T.);
#73724=ADVANCED_FACE('',(#13733),#2061,.F.);
#73725=ADVANCED_FACE('',(#13734),#69775,.T.);
#73726=ADVANCED_FACE('',(#13735,#2793),#9791,.T.);
#73727=ADVANCED_FACE('',(#13736),#2062,.T.);
#73728=ADVANCED_FACE('',(#13737,#2794),#9792,.F.);
#73729=ADVANCED_FACE('',(#13738),#2063,.T.);
#73730=ADVANCED_FACE('',(#13739),#1826,.F.);
#73731=ADVANCED_FACE('',(#13740),#2308,.F.);
#73732=ADVANCED_FACE('',(#13741,#2795),#9793,.F.);
#73733=ADVANCED_FACE('',(#13742),#2064,.T.);
#73734=ADVANCED_FACE('',(#13743),#2065,.T.);
#73735=ADVANCED_FACE('',(#13744),#69776,.T.);
#73736=ADVANCED_FACE('',(#13745),#2066,.T.);
#73737=ADVANCED_FACE('',(#13746,#2796),#9794,.T.);
#73738=ADVANCED_FACE('',(#13747),#984,.F.);
#73739=ADVANCED_FACE('',(#13748),#69777,.F.);
#73740=ADVANCED_FACE('',(#13749),#985,.F.);
#73741=ADVANCED_FACE('',(#13750),#69778,.T.);
#73742=ADVANCED_FACE('',(#13751),#986,.F.);
#73743=ADVANCED_FACE('',(#13752,#2797,#2798),#69779,.T.);
#73744=ADVANCED_FACE('',(#13753),#2067,.T.);
#73745=ADVANCED_FACE('',(#13754),#987,.F.);
#73746=ADVANCED_FACE('',(#13755),#2068,.T.);
#73747=ADVANCED_FACE('',(#13756),#69780,.T.);
#73748=ADVANCED_FACE('',(#13757),#2069,.T.);
#73749=ADVANCED_FACE('',(#13758),#2070,.T.);
#73750=ADVANCED_FACE('',(#13759,#2799),#9795,.T.);
#73751=ADVANCED_FACE('',(#13760),#69781,.T.);
#73752=ADVANCED_FACE('',(#13761),#69782,.T.);
#73753=ADVANCED_FACE('',(#13762),#69783,.T.);
#73754=ADVANCED_FACE('',(#13763),#1827,.T.);
#73755=ADVANCED_FACE('',(#13764),#69784,.F.);
#73756=ADVANCED_FACE('',(#13765),#69785,.T.);
#73757=ADVANCED_FACE('',(#13766),#69786,.T.);
#73758=ADVANCED_FACE('',(#13767),#988,.F.);
#73759=ADVANCED_FACE('',(#13768),#989,.F.);
#73760=ADVANCED_FACE('',(#13769),#2071,.T.);
#73761=ADVANCED_FACE('',(#13770),#990,.F.);
#73762=ADVANCED_FACE('',(#13771),#2072,.T.);
#73763=ADVANCED_FACE('',(#13772),#9796,.T.);
#73764=ADVANCED_FACE('',(#13773),#9797,.T.);
#73765=ADVANCED_FACE('',(#13774),#69787,.T.);
#73766=ADVANCED_FACE('',(#13775),#1828,.T.);
#73767=ADVANCED_FACE('',(#13776),#2309,.F.);
#73768=ADVANCED_FACE('',(#13777),#1829,.T.);
#73769=ADVANCED_FACE('',(#13778),#2310,.T.);
#73770=ADVANCED_FACE('',(#13779),#2311,.T.);
#73771=ADVANCED_FACE('',(#13780),#2312,.T.);
#73772=ADVANCED_FACE('',(#13781),#9798,.F.);
#73773=ADVANCED_FACE('',(#13782),#2313,.F.);
#73774=ADVANCED_FACE('',(#13783),#2314,.F.);
#73775=ADVANCED_FACE('',(#13784),#991,.F.);
#73776=ADVANCED_FACE('',(#13785),#1830,.F.);
#73777=ADVANCED_FACE('',(#13786),#69788,.F.);
#73778=ADVANCED_FACE('',(#13787),#69789,.T.);
#73779=ADVANCED_FACE('',(#13788,#2800),#9799,.T.);
#73780=ADVANCED_FACE('',(#13789),#69790,.F.);
#73781=ADVANCED_FACE('',(#13790),#69791,.T.);
#73782=ADVANCED_FACE('',(#13791,#2801),#9800,.T.);
#73783=ADVANCED_FACE('',(#13792,#2802),#9801,.F.);
#73784=ADVANCED_FACE('',(#13793),#2073,.T.);
#73785=ADVANCED_FACE('',(#13794),#2074,.T.);
#73786=ADVANCED_FACE('',(#13795),#69792,.T.);
#73787=ADVANCED_FACE('',(#13796),#1831,.F.);
#73788=ADVANCED_FACE('',(#13797),#9802,.T.);
#73789=ADVANCED_FACE('',(#13798),#9803,.T.);
#73790=ADVANCED_FACE('',(#13799),#9804,.T.);
#73791=ADVANCED_FACE('',(#13800,#2803),#9805,.T.);
#73792=ADVANCED_FACE('',(#13801),#9806,.F.);
#73793=ADVANCED_FACE('',(#13802),#9807,.F.);
#73794=ADVANCED_FACE('',(#13803),#69793,.F.);
#73795=ADVANCED_FACE('',(#13804),#9808,.T.);
#73796=ADVANCED_FACE('',(#13805),#69794,.F.);
#73797=ADVANCED_FACE('',(#13806),#9809,.F.);
#73798=ADVANCED_FACE('',(#13807),#9810,.F.);
#73799=ADVANCED_FACE('',(#13808),#9811,.F.);
#73800=ADVANCED_FACE('',(#13809),#9812,.F.);
#73801=ADVANCED_FACE('',(#13810),#69795,.T.);
#73802=ADVANCED_FACE('',(#13811),#69796,.F.);
#73803=ADVANCED_FACE('',(#13812),#456,.T.);
#73804=ADVANCED_FACE('',(#13813),#69797,.T.);
#73805=ADVANCED_FACE('',(#13814),#69798,.F.);
#73806=ADVANCED_FACE('',(#13815),#457,.T.);
#73807=ADVANCED_FACE('',(#13816),#9813,.F.);
#73808=ADVANCED_FACE('',(#13817),#69799,.T.);
#73809=ADVANCED_FACE('',(#13818),#2315,.F.);
#73810=ADVANCED_FACE('',(#13819),#2316,.T.);
#73811=ADVANCED_FACE('',(#13820),#2317,.T.);
#73812=ADVANCED_FACE('',(#13821),#9814,.T.);
#73813=ADVANCED_FACE('',(#13822),#2318,.T.);
#73814=ADVANCED_FACE('',(#13823),#2319,.F.);
#73815=ADVANCED_FACE('',(#13824),#9815,.F.);
#73816=ADVANCED_FACE('',(#13825),#2320,.F.);
#73817=ADVANCED_FACE('',(#13826),#2321,.T.);
#73818=ADVANCED_FACE('',(#13827),#2322,.T.);
#73819=ADVANCED_FACE('',(#13828),#2323,.T.);
#73820=ADVANCED_FACE('',(#13829),#9816,.F.);
#73821=ADVANCED_FACE('',(#13830),#2324,.F.);
#73822=ADVANCED_FACE('',(#13831),#9817,.T.);
#73823=ADVANCED_FACE('',(#13832),#2325,.F.);
#73824=ADVANCED_FACE('',(#13833),#2326,.T.);
#73825=ADVANCED_FACE('',(#13834),#9818,.F.);
#73826=ADVANCED_FACE('',(#13835),#2327,.T.);
#73827=ADVANCED_FACE('',(#13836),#2328,.F.);
#73828=ADVANCED_FACE('',(#13837),#2329,.F.);
#73829=ADVANCED_FACE('',(#13838,#2804),#9819,.T.);
#73830=ADVANCED_FACE('',(#13839),#69800,.T.);
#73831=ADVANCED_FACE('',(#13840),#2075,.T.);
#73832=ADVANCED_FACE('',(#13841),#69801,.T.);
#73833=ADVANCED_FACE('',(#13842),#9820,.F.);
#73834=ADVANCED_FACE('',(#13843),#458,.T.);
#73835=ADVANCED_FACE('',(#13844),#69802,.F.);
#73836=ADVANCED_FACE('',(#13845),#992,.T.);
#73837=ADVANCED_FACE('',(#13846),#993,.T.);
#73838=ADVANCED_FACE('',(#13847),#2076,.T.);
#73839=ADVANCED_FACE('',(#13848),#2077,.T.);
#73840=ADVANCED_FACE('',(#13849),#994,.T.);
#73841=ADVANCED_FACE('',(#13850),#9821,.T.);
#73842=ADVANCED_FACE('',(#13851),#69803,.F.);
#73843=ADVANCED_FACE('',(#13852),#995,.T.);
#73844=ADVANCED_FACE('',(#13853),#69804,.T.);
#73845=ADVANCED_FACE('',(#13854),#2078,.T.);
#73846=ADVANCED_FACE('',(#13855),#459,.T.);
#73847=ADVANCED_FACE('',(#13856),#69805,.T.);
#73848=ADVANCED_FACE('',(#13857),#69806,.T.);
#73849=ADVANCED_FACE('',(#13858),#69807,.T.);
#73850=ADVANCED_FACE('',(#13859),#996,.T.);
#73851=ADVANCED_FACE('',(#13860),#997,.T.);
#73852=ADVANCED_FACE('',(#13861),#998,.T.);
#73853=ADVANCED_FACE('',(#13862),#999,.T.);
#73854=ADVANCED_FACE('',(#13863),#69808,.T.);
#73855=ADVANCED_FACE('',(#13864),#1000,.T.);
#73856=ADVANCED_FACE('',(#13865),#460,.T.);
#73857=ADVANCED_FACE('',(#13866),#69809,.T.);
#73858=ADVANCED_FACE('',(#13867),#2079,.T.);
#73859=ADVANCED_FACE('',(#13868),#461,.T.);
#73860=ADVANCED_FACE('',(#13869),#1001,.T.);
#73861=ADVANCED_FACE('',(#13870),#1002,.T.);
#73862=ADVANCED_FACE('',(#13871),#1003,.T.);
#73863=ADVANCED_FACE('',(#13872),#2080,.T.);
#73864=ADVANCED_FACE('',(#13873),#1004,.T.);
#73865=ADVANCED_FACE('',(#13874),#1005,.T.);
#73866=ADVANCED_FACE('',(#13875),#1006,.T.);
#73867=ADVANCED_FACE('',(#13876),#1007,.T.);
#73868=ADVANCED_FACE('',(#13877),#2081,.T.);
#73869=ADVANCED_FACE('',(#13878),#1008,.T.);
#73870=ADVANCED_FACE('',(#13879),#1009,.T.);
#73871=ADVANCED_FACE('',(#13880),#1010,.T.);
#73872=ADVANCED_FACE('',(#13881),#69810,.T.);
#73873=ADVANCED_FACE('',(#13882),#2082,.T.);
#73874=ADVANCED_FACE('',(#13883),#69811,.T.);
#73875=ADVANCED_FACE('',(#13884),#462,.T.);
#73876=ADVANCED_FACE('',(#13885),#1011,.T.);
#73877=ADVANCED_FACE('',(#13886),#1012,.T.);
#73878=ADVANCED_FACE('',(#13887),#1013,.T.);
#73879=ADVANCED_FACE('',(#13888),#1014,.T.);
#73880=ADVANCED_FACE('',(#13889),#1015,.T.);
#73881=ADVANCED_FACE('',(#13890),#69812,.T.);
#73882=CLOSED_SHELL('',(#69813,#69814,#69815,#69816,#69817,#69818,#69819,
#69820,#69821,#69822,#69823,#69824,#69825,#69826,#69827,#69828,#69829,#69830,
#69831,#69832,#69833,#69834,#69835,#69836,#69837,#69838,#69839,#69840,#69841,
#69842,#69843,#69844,#69845,#69846,#69847,#69848,#69849,#69850,#69851,#69852,
#69853,#69854,#69855,#69856,#69857,#69858,#69859,#69860,#69861,#69862,#69863,
#69864,#69865,#69866,#69867,#69868,#69869,#69870,#69871,#69872,#69873,#69874,
#69875,#69876,#69877,#69878,#69879,#69880,#69881,#69882,#69883,#69884,#69885,
#69886,#69887,#69888,#69889,#69890,#69891,#69892,#69893,#69894,#69895,#69896,
#69897,#69898,#69899,#69900,#69901,#69902,#69903,#69904,#69905,#69906,#69907,
#69908,#69909,#69910,#69911,#69912,#69913,#69914,#69915,#69916,#69917,#69918,
#69919,#69920,#69921,#69922,#69923,#69924,#69925,#69926,#69927,#69928,#69929,
#69930,#69931,#69932,#69933,#69934,#69935,#69936,#69937,#69938,#69939,#69940,
#69941,#69942,#69943,#69944,#69945,#69946,#69947,#69948,#69949,#69950,#69951,
#69952,#69953,#69954,#69955,#69956,#69957,#69958,#69959,#69960,#69961,#69962,
#69963,#69964,#69965,#69966,#69967,#69968,#69969,#69970,#69971,#69972,#69973,
#69974,#69975,#69976,#69977,#69978,#69979,#69980,#69981,#69982,#69983,#69984,
#69985,#69986,#69987,#69988,#69989,#69990,#69991,#69992,#69993,#69994,#69995,
#69996,#69997,#69998,#69999,#70000,#70001,#70002,#70003,#70004,#70005,#70006,
#70007,#70008,#70009,#70010,#70011,#70012,#70013,#70014,#70015,#70016,#70017,
#70018,#70019,#70020,#70021,#70022,#70023,#70024,#70025,#70026,#70027,#70028,
#70029,#70030,#70031,#70032,#70033,#70034,#70035,#70036,#70037,#70038,#70039,
#70040,#70041,#70042,#70043,#70044,#70045,#70046,#70047,#70048,#70049));
#73883=CLOSED_SHELL('',(#70050,#70051,#70052,#70053,#70054,#70055,#70056,
#70057,#70058,#70059,#70060,#70061,#70062,#70063,#70064,#70065,#70066,#70067,
#70068,#70069,#70070,#70071,#70072,#70073,#70074,#70075,#70076,#70077,#70078,
#70079,#70080,#70081,#70082,#70083,#70084,#70085,#70086,#70087,#70088,#70089,
#70090,#70091,#70092,#70093,#70094,#70095,#70096,#70097,#70098,#70099,#70100,
#70101,#70102,#70103,#70104,#70105,#70106,#70107,#70108,#70109,#70110,#70111,
#70112,#70113,#70114,#70115,#70116,#70117,#70118,#70119,#70120,#70121,#70122,
#70123,#70124,#70125,#70126,#70127,#70128,#70129,#70130,#70131,#70132,#70133,
#70134,#70135,#70136,#70137,#70138,#70139,#70140,#70141,#70142,#70143,#70144,
#70145,#70146,#70147,#70148,#70149,#70150,#70151,#70152,#70153,#70154,#70155,
#70156,#70157,#70158,#70159,#70160,#70161,#70162,#70163,#70164,#70165,#70166,
#70167,#70168,#70169,#70170,#70171,#70172,#70173,#70174,#70175,#70176,#70177,
#70178,#70179,#70180,#70181,#70182,#70183,#70184,#70185,#70186,#70187,#70188,
#70189,#70190,#70191,#70192,#70193,#70194,#70195,#70196,#70197,#70198,#70199,
#70200,#70201,#70202,#70203,#70204,#70205,#70206,#70207,#70208,#70209,#70210,
#70211,#70212,#70213,#70214,#70215,#70216,#70217,#70218,#70219,#70220,#70221,
#70222,#70223,#70224,#70225,#70226,#70227,#70228,#70229,#70230,#70231,#70232,
#70233,#70234,#70235,#70236,#70237,#70238,#70239,#70240,#70241,#70242,#70243,
#70244,#70245,#70246,#70247,#70248,#70249,#70250,#70251,#70252,#70253,#70254,
#70255,#70256,#70257,#70258,#70259,#70260,#70261,#70262,#70263,#70264,#70265,
#70266,#70267,#70268,#70269,#70270,#70271,#70272,#70273,#70274,#70275,#70276,
#70277,#70278,#70279,#70280,#70281,#70282,#70283,#70284,#70285,#70286,#70287,
#70288,#70289,#70290,#70291,#70292,#70293,#70294,#70295,#70296,#70297,#70298,
#70299,#70300,#70301,#70302,#70303,#70304,#70305,#70306,#70307,#70308,#70309,
#70310,#70311,#70312,#70313,#70314,#70315,#70316,#70317,#70318,#70319,#70320,
#70321,#70322,#70323,#70324,#70325,#70326,#70327,#70328,#70329,#70330,#70331,
#70332,#70333,#70334,#70335,#70336,#70337,#70338,#70339,#70340,#70341,#70342,
#70343,#70344,#70345,#70346,#70347,#70348,#70349,#70350,#70351,#70352,#70353,
#70354,#70355,#70356,#70357,#70358,#70359,#70360,#70361,#70362,#70363,#70364,
#70365,#70366,#70367,#70368,#70369,#70370,#70371,#70372,#70373,#70374,#70375,
#70376,#70377,#70378,#70379,#70380,#70381,#70382,#70383,#70384,#70385,#70386,
#70387,#70388,#70389,#70390,#70391,#70392,#70393,#70394,#70395,#70396,#70397,
#70398,#70399,#70400,#70401,#70402,#70403,#70404,#70405,#70406,#70407,#70408,
#70409,#70410,#70411,#70412,#70413,#70414,#70415,#70416,#70417,#70418,#70419,
#70420,#70421,#70422,#70423,#70424,#70425,#70426,#70427,#70428,#70429,#70430,
#70431,#70432,#70433,#70434,#70435,#70436,#70437,#70438,#70439,#70440,#70441,
#70442,#70443,#70444,#70445,#70446,#70447,#70448,#70449,#70450,#70451,#70452,
#70453,#70454,#70455,#70456,#70457,#70458,#70459,#70460,#70461,#70462,#70463,
#70464,#70465,#70466,#70467,#70468,#70469,#70470,#70471,#70472,#70473,#70474,
#70475,#70476,#70477,#70478,#70479,#70480,#70481));
#73884=CLOSED_SHELL('',(#70482,#70483,#70484,#70485,#70486,#70487,#70488,
#70489,#70490,#70491,#70492,#70493,#70494,#70495,#70496,#70497,#70498,#70499,
#70500,#70501,#70502,#70503,#70504,#70505,#70506,#70507,#70508,#70509,#70510,
#70511,#70512,#70513,#70514,#70515));
#73885=CLOSED_SHELL('',(#70516,#70517,#70518,#70519,#70520,#70521,#70522,
#70523,#70524,#70525,#70526,#70527,#70528,#70529,#70530,#70531,#70532,#70533,
#70534,#70535,#70536,#70537,#70538,#70539,#70540,#70541,#70542,#70543,#70544,
#70545,#70546,#70547,#70548,#70549,#70550,#70551,#70552,#70553,#70554,#70555,
#70556,#70557,#70558,#70559,#70560,#70561,#70562,#70563,#70564,#70565,#70566,
#70567,#70568,#70569,#70570,#70571,#70572,#70573));
#73886=CLOSED_SHELL('',(#70574,#70575,#70576,#70577,#70578,#70579,#70580,
#70581,#70582,#70583,#70584,#70585,#70586,#70587,#70588,#70589,#70590,#70591,
#70592,#70593,#70594,#70595,#70596,#70597,#70598,#70599,#70600,#70601,#70602,
#70603,#70604,#70605,#70606,#70607,#70608,#70609,#70610,#70611,#70612,#70613,
#70614,#70615,#70616,#70617,#70618,#70619,#70620,#70621,#70622,#70623,#70624,
#70625,#70626,#70627,#70628,#70629,#70630,#70631,#70632,#70633,#70634,#70635,
#70636,#70637,#70638,#70639,#70640,#70641,#70642,#70643,#70644,#70645,#70646,
#70647,#70648,#70649,#70650,#70651,#70652,#70653,#70654,#70655,#70656,#70657,
#70658,#70659,#70660,#70661,#70662,#70663,#70664,#70665,#70666,#70667,#70668,
#70669,#70670,#70671,#70672));
#73887=CLOSED_SHELL('',(#70673,#70674,#70675,#70676,#70677,#70678,#70679,
#70680,#70681,#70682,#70683,#70684,#70685,#70686,#70687,#70688,#70689,#70690,
#70691,#70692,#70693,#70694,#70695,#70696,#70697,#70698,#70699,#70700,#70701,
#70702,#70703,#70704,#70705,#70706,#70707,#70708,#70709,#70710,#70711,#70712,
#70713,#70714,#70715,#70716,#70717,#70718,#70719,#70720,#70721,#70722,#70723,
#70724,#70725,#70726,#70727,#70728,#70729,#70730,#70731,#70732,#70733,#70734,
#70735,#70736,#70737,#70738,#70739,#70740,#70741,#70742,#70743,#70744,#70745,
#70746,#70747,#70748,#70749,#70750,#70751,#70752,#70753,#70754,#70755,#70756,
#70757,#70758,#70759,#70760,#70761,#70762,#70763,#70764,#70765,#70766,#70767,
#70768,#70769,#70770,#70771,#70772,#70773,#70774,#70775,#70776,#70777,#70778,
#70779,#70780,#70781,#70782,#70783,#70784,#70785,#70786,#70787,#70788,#70789,
#70790,#70791,#70792,#70793,#70794,#70795,#70796,#70797,#70798,#70799,#70800,
#70801,#70802,#70803,#70804,#70805,#70806,#70807,#70808,#70809,#70810,#70811,
#70812,#70813,#70814,#70815,#70816,#70817,#70818,#70819,#70820,#70821,#70822,
#70823,#70824,#70825,#70826,#70827,#70828,#70829,#70830,#70831,#70832,#70833,
#70834,#70835,#70836,#70837,#70838,#70839,#70840,#70841,#70842,#70843,#70844,
#70845,#70846,#70847,#70848,#70849,#70850,#70851,#70852,#70853,#70854,#70855,
#70856,#70857,#70858,#70859,#70860,#70861,#70862,#70863,#70864,#70865,#70866,
#70867,#70868,#70869,#70870,#70871,#70872,#70873,#70874,#70875,#70876,#70877,
#70878,#70879,#70880,#70881,#70882,#70883,#70884,#70885,#70886,#70887,#70888,
#70889,#70890,#70891,#70892,#70893,#70894,#70895,#70896,#70897,#70898,#70899,
#70900,#70901,#70902,#70903,#70904,#70905,#70906,#70907,#70908,#70909,#70910,
#70911,#70912,#70913,#70914,#70915,#70916,#70917,#70918,#70919,#70920,#70921,
#70922,#70923,#70924,#70925,#70926,#70927,#70928,#70929,#70930,#70931,#70932,
#70933,#70934,#70935,#70936,#70937,#70938,#70939,#70940,#70941,#70942,#70943,
#70944,#70945,#70946,#70947,#70948,#70949,#70950,#70951,#70952,#70953,#70954,
#70955,#70956,#70957,#70958,#70959,#70960,#70961,#70962,#70963,#70964,#70965,
#70966,#70967,#70968,#70969,#70970,#70971,#70972,#70973,#70974,#70975,#70976,
#70977,#70978,#70979,#70980,#70981,#70982,#70983,#70984,#70985,#70986,#70987,
#70988,#70989,#70990,#70991,#70992,#70993,#70994,#70995,#70996,#70997,#70998,
#70999,#71000,#71001,#71002,#71003,#71004,#71005,#71006,#71007,#71008,#71009,
#71010,#71011,#71012,#71013,#71014,#71015,#71016,#71017,#71018,#71019,#71020,
#71021,#71022,#71023,#71024,#71025,#71026,#71027,#71028,#71029,#71030,#71031,
#71032,#71033,#71034,#71035,#71036,#71037,#71038,#71039,#71040,#71041,#71042,
#71043,#71044,#71045,#71046,#71047,#71048,#71049,#71050,#71051,#71052,#71053,
#71054,#71055,#71056,#71057,#71058,#71059,#71060,#71061,#71062,#71063,#71064,
#71065,#71066,#71067,#71068,#71069,#71070,#71071,#71072,#71073,#71074,#71075,
#71076,#71077,#71078,#71079,#71080,#71081,#71082,#71083,#71084,#71085,#71086,
#71087,#71088,#71089,#71090,#71091,#71092,#71093,#71094,#71095,#71096,#71097,
#71098,#71099,#71100,#71101,#71102,#71103,#71104,#71105,#71106,#71107,#71108,
#71109,#71110,#71111,#71112,#71113,#71114,#71115,#71116,#71117,#71118,#71119,
#71120,#71121,#71122,#71123,#71124,#71125,#71126,#71127,#71128,#71129,#71130,
#71131,#71132,#71133,#71134,#71135,#71136,#71137,#71138,#71139,#71140,#71141,
#71142,#71143,#71144,#71145,#71146,#71147,#71148,#71149,#71150,#71151,#71152,
#71153,#71154,#71155,#71156,#71157,#71158,#71159,#71160,#71161,#71162,#71163,
#71164,#71165,#71166,#71167,#71168,#71169,#71170,#71171,#71172,#71173,#71174,
#71175,#71176,#71177,#71178,#71179,#71180,#71181,#71182,#71183,#71184,#71185,
#71186,#71187,#71188,#71189,#71190,#71191,#71192,#71193,#71194,#71195,#71196,
#71197,#71198,#71199,#71200,#71201,#71202,#71203,#71204,#71205,#71206,#71207,
#71208,#71209,#71210,#71211,#71212,#71213,#71214,#71215,#71216,#71217,#71218,
#71219,#71220,#71221,#71222,#71223,#71224,#71225,#71226,#71227,#71228,#71229,
#71230,#71231,#71232,#71233,#71234,#71235,#71236,#71237,#71238,#71239,#71240,
#71241,#71242,#71243,#71244,#71245,#71246,#71247,#71248,#71249,#71250,#71251,
#71252,#71253,#71254,#71255,#71256,#71257,#71258,#71259,#71260,#71261,#71262,
#71263,#71264,#71265,#71266,#71267,#71268,#71269,#71270,#71271,#71272,#71273,
#71274,#71275,#71276,#71277,#71278,#71279,#71280,#71281,#71282,#71283,#71284,
#71285,#71286,#71287,#71288,#71289,#71290,#71291,#71292,#71293,#71294,#71295,
#71296,#71297,#71298,#71299,#71300,#71301,#71302,#71303,#71304,#71305,#71306,
#71307,#71308,#71309,#71310,#71311,#71312,#71313,#71314,#71315,#71316,#71317,
#71318,#71319,#71320,#71321,#71322,#71323,#71324,#71325,#71326,#71327,#71328,
#71329,#71330,#71331,#71332,#71333,#71334,#71335,#71336,#71337,#71338,#71339,
#71340,#71341,#71342,#71343,#71344,#71345,#71346,#71347,#71348,#71349,#71350,
#71351,#71352,#71353,#71354,#71355,#71356,#71357,#71358,#71359,#71360,#71361,
#71362,#71363,#71364,#71365,#71366,#71367,#71368,#71369,#71370,#71371,#71372,
#71373,#71374,#71375,#71376,#71377,#71378,#71379,#71380,#71381,#71382,#71383,
#71384,#71385,#71386,#71387,#71388,#71389,#71390,#71391,#71392,#71393,#71394,
#71395,#71396,#71397,#71398,#71399,#71400,#71401,#71402,#71403,#71404,#71405,
#71406,#71407,#71408,#71409,#71410,#71411,#71412,#71413,#71414,#71415,#71416,
#71417,#71418,#71419,#71420,#71421,#71422,#71423,#71424,#71425,#71426,#71427,
#71428,#71429,#71430,#71431,#71432,#71433,#71434,#71435,#71436,#71437,#71438,
#71439,#71440,#71441,#71442,#71443,#71444,#71445,#71446,#71447,#71448,#71449,
#71450,#71451,#71452,#71453,#71454,#71455,#71456,#71457,#71458,#71459,#71460,
#71461,#71462,#71463,#71464,#71465,#71466,#71467,#71468,#71469,#71470,#71471,
#71472,#71473,#71474,#71475,#71476,#71477,#71478,#71479,#71480,#71481,#71482,
#71483,#71484,#71485,#71486,#71487,#71488,#71489,#71490,#71491,#71492,#71493,
#71494,#71495,#71496,#71497,#71498,#71499,#71500,#71501,#71502,#71503,#71504,
#71505,#71506,#71507,#71508,#71509,#71510,#71511,#71512,#71513,#71514,#71515,
#71516,#71517,#71518,#71519,#71520,#71521,#71522,#71523,#71524,#71525,#71526,
#71527,#71528,#71529,#71530,#71531,#71532,#71533,#71534,#71535,#71536,#71537,
#71538,#71539,#71540,#71541,#71542,#71543,#71544,#71545,#71546,#71547,#71548,
#71549,#71550,#71551,#71552,#71553,#71554,#71555,#71556,#71557,#71558,#71559,
#71560,#71561,#71562,#71563,#71564,#71565,#71566,#71567,#71568,#71569,#71570,
#71571,#71572,#71573,#71574,#71575,#71576,#71577,#71578,#71579,#71580,#71581,
#71582,#71583,#71584,#71585,#71586,#71587,#71588,#71589,#71590,#71591,#71592,
#71593,#71594,#71595,#71596,#71597,#71598,#71599,#71600,#71601,#71602,#71603,
#71604,#71605,#71606,#71607,#71608,#71609,#71610,#71611,#71612,#71613,#71614,
#71615,#71616,#71617,#71618,#71619,#71620,#71621,#71622,#71623,#71624,#71625,
#71626,#71627,#71628,#71629,#71630,#71631,#71632,#71633,#71634,#71635,#71636,
#71637,#71638,#71639,#71640,#71641,#71642,#71643,#71644,#71645,#71646,#71647,
#71648,#71649,#71650,#71651,#71652,#71653,#71654,#71655,#71656,#71657,#71658,
#71659,#71660,#71661,#71662,#71663,#71664,#71665,#71666,#71667,#71668,#71669,
#71670,#71671,#71672,#71673,#71674,#71675,#71676,#71677,#71678,#71679,#71680,
#71681,#71682,#71683,#71684,#71685,#71686,#71687,#71688,#71689,#71690,#71691,
#71692,#71693,#71694,#71695,#71696,#71697,#71698,#71699,#71700,#71701,#71702,
#71703,#71704,#71705,#71706,#71707,#71708,#71709,#71710,#71711,#71712,#71713,
#71714,#71715,#71716,#71717,#71718,#71719,#71720,#71721,#71722,#71723,#71724,
#71725,#71726,#71727,#71728,#71729,#71730,#71731,#71732,#71733,#71734,#71735,
#71736,#71737,#71738,#71739,#71740,#71741,#71742,#71743,#71744,#71745,#71746,
#71747,#71748,#71749,#71750,#71751,#71752,#71753,#71754,#71755,#71756,#71757,
#71758,#71759,#71760,#71761,#71762,#71763,#71764,#71765,#71766,#71767,#71768,
#71769,#71770,#71771,#71772,#71773,#71774,#71775,#71776,#71777,#71778,#71779,
#71780,#71781,#71782,#71783,#71784,#71785,#71786,#71787,#71788,#71789,#71790,
#71791,#71792,#71793,#71794,#71795,#71796,#71797,#71798,#71799,#71800,#71801,
#71802,#71803,#71804,#71805,#71806,#71807,#71808,#71809,#71810,#71811,#71812,
#71813,#71814,#71815,#71816,#71817,#71818,#71819,#71820,#71821,#71822,#71823,
#71824,#71825,#71826,#71827,#71828,#71829,#71830,#71831,#71832,#71833,#71834,
#71835,#71836,#71837,#71838,#71839,#71840,#71841,#71842,#71843,#71844,#71845,
#71846,#71847,#71848,#71849,#71850,#71851,#71852,#71853,#71854,#71855,#71856,
#71857,#71858,#71859,#71860,#71861,#71862,#71863,#71864,#71865,#71866,#71867,
#71868,#71869,#71870,#71871,#71872,#71873,#71874,#71875,#71876,#71877,#71878,
#71879,#71880,#71881,#71882,#71883,#71884,#71885,#71886,#71887,#71888,#71889,
#71890,#71891,#71892,#71893,#71894,#71895,#71896,#71897,#71898,#71899,#71900,
#71901,#71902,#71903,#71904,#71905,#71906,#71907,#71908,#71909,#71910,#71911,
#71912,#71913,#71914,#71915,#71916,#71917,#71918,#71919,#71920,#71921,#71922,
#71923,#71924,#71925,#71926,#71927,#71928,#71929,#71930,#71931,#71932,#71933,
#71934,#71935,#71936,#71937,#71938,#71939,#71940,#71941,#71942,#71943,#71944,
#71945,#71946,#71947,#71948,#71949,#71950,#71951,#71952,#71953,#71954,#71955,
#71956,#71957,#71958,#71959,#71960,#71961,#71962,#71963,#71964,#71965,#71966,
#71967,#71968,#71969,#71970,#71971,#71972,#71973,#71974,#71975,#71976,#71977,
#71978,#71979,#71980,#71981,#71982,#71983,#71984,#71985,#71986,#71987,#71988,
#71989,#71990,#71991,#71992,#71993,#71994,#71995,#71996,#71997,#71998,#71999,
#72000,#72001,#72002,#72003,#72004,#72005,#72006,#72007,#72008,#72009,#72010,
#72011,#72012,#72013,#72014,#72015,#72016,#72017,#72018,#72019,#72020,#72021,
#72022,#72023,#72024,#72025,#72026,#72027,#72028,#72029,#72030,#72031,#72032,
#72033,#72034,#72035,#72036,#72037,#72038,#72039,#72040,#72041,#72042,#72043,
#72044,#72045,#72046,#72047,#72048,#72049,#72050,#72051,#72052,#72053,#72054,
#72055,#72056,#72057,#72058,#72059,#72060,#72061,#72062,#72063,#72064,#72065,
#72066,#72067,#72068,#72069,#72070,#72071,#72072,#72073,#72074,#72075,#72076,
#72077,#72078,#72079,#72080,#72081,#72082,#72083,#72084,#72085,#72086,#72087,
#72088,#72089,#72090,#72091,#72092,#72093,#72094,#72095,#72096,#72097,#72098,
#72099,#72100,#72101,#72102,#72103,#72104,#72105,#72106,#72107,#72108,#72109,
#72110,#72111,#72112,#72113,#72114,#72115,#72116,#72117,#72118,#72119,#72120,
#72121,#72122,#72123,#72124,#72125,#72126,#72127,#72128,#72129,#72130,#72131,
#72132));
#73888=CLOSED_SHELL('',(#72133,#72134,#72135,#72136,#72137,#72138,#72139,
#72140,#72141,#72142));
#73889=CLOSED_SHELL('',(#72143,#72144,#72145,#72146,#72147,#72148,#72149,
#72150,#72151,#72152,#72153,#72154,#72155,#72156,#72157,#72158,#72159,#72160,
#72161,#72162,#72163,#72164,#72165,#72166,#72167,#72168,#72169,#72170,#72171,
#72172,#72173,#72174,#72175,#72176,#72177,#72178,#72179,#72180,#72181,#72182,
#72183,#72184,#72185,#72186,#72187,#72188,#72189,#72190,#72191,#72192,#72193,
#72194,#72195,#72196,#72197,#72198,#72199,#72200,#72201,#72202,#72203,#72204,
#72205,#72206,#72207,#72208,#72209,#72210,#72211,#72212,#72213,#72214,#72215,
#72216,#72217,#72218,#72219,#72220,#72221,#72222,#72223,#72224,#72225,#72226,
#72227,#72228,#72229,#72230,#72231,#72232,#72233,#72234,#72235,#72236,#72237,
#72238,#72239,#72240,#72241,#72242,#72243,#72244,#72245,#72246,#72247,#72248,
#72249,#72250,#72251,#72252,#72253,#72254,#72255,#72256,#72257,#72258,#72259,
#72260,#72261,#72262,#72263,#72264,#72265,#72266,#72267,#72268,#72269,#72270,
#72271,#72272,#72273,#72274,#72275,#72276,#72277,#72278,#72279,#72280,#72281,
#72282,#72283,#72284,#72285,#72286,#72287,#72288,#72289,#72290,#72291,#72292,
#72293));
#73890=CLOSED_SHELL('',(#72294,#72295,#72296,#72297,#72298,#72299,#72300,
#72301,#72302,#72303,#72304,#72305,#72306,#72307,#72308,#72309,#72310,#72311,
#72312,#72313,#72314,#72315,#72316));
#73891=CLOSED_SHELL('',(#72317,#72318,#72319,#72320,#72321,#72322,#72323,
#72324,#72325,#72326,#72327,#72328,#72329,#72330,#72331,#72332,#72333,#72334,
#72335,#72336,#72337,#72338,#72339));
#73892=CLOSED_SHELL('',(#72340,#72341,#72342,#72343,#72344));
#73893=CLOSED_SHELL('',(#72345,#72346,#72347,#72348,#72349,#72350,#72351,
#72352,#72353,#72354,#72355,#72356,#72357,#72358,#72359,#72360,#72361,#72362,
#72363,#72364,#72365,#72366,#72367,#72368,#72369,#72370,#72371,#72372,#72373,
#72374,#72375,#72376,#72377,#72378,#72379,#72380,#72381,#72382,#72383,#72384,
#72385,#72386,#72387,#72388,#72389,#72390,#72391,#72392,#72393,#72394,#72395,
#72396,#72397,#72398,#72399,#72400,#72401,#72402,#72403,#72404,#72405,#72406,
#72407,#72408,#72409,#72410,#72411,#72412,#72413,#72414,#72415,#72416,#72417,
#72418,#72419,#72420,#72421,#72422,#72423,#72424,#72425,#72426,#72427,#72428,
#72429,#72430,#72431,#72432,#72433,#72434,#72435,#72436,#72437,#72438,#72439,
#72440,#72441,#72442,#72443));
#73894=CLOSED_SHELL('',(#72444,#72445,#72446,#72447,#72448,#72449,#72450,
#72451,#72452,#72453,#72454,#72455,#72456,#72457,#72458));
#73895=CLOSED_SHELL('',(#72459,#72460,#72461,#72462,#72463,#72464,#72465,
#72466,#72467,#72468,#72469,#72470,#72471,#72472,#72473,#72474,#72475,#72476,
#72477,#72478,#72479,#72480,#72481,#72482,#72483,#72484,#72485,#72486,#72487,
#72488,#72489,#72490,#72491,#72492,#72493,#72494,#72495,#72496,#72497,#72498,
#72499,#72500,#72501,#72502,#72503,#72504,#72505,#72506,#72507,#72508,#72509,
#72510,#72511,#72512,#72513,#72514,#72515,#72516,#72517,#72518,#72519,#72520,
#72521,#72522,#72523,#72524,#72525,#72526,#72527,#72528,#72529,#72530,#72531,
#72532,#72533,#72534,#72535,#72536,#72537,#72538,#72539,#72540,#72541,#72542,
#72543,#72544,#72545,#72546,#72547,#72548,#72549,#72550,#72551,#72552,#72553,
#72554,#72555,#72556,#72557,#72558,#72559,#72560,#72561,#72562,#72563,#72564,
#72565,#72566,#72567,#72568,#72569,#72570,#72571,#72572,#72573,#72574,#72575,
#72576,#72577,#72578,#72579,#72580,#72581,#72582,#72583,#72584,#72585,#72586,
#72587,#72588,#72589,#72590,#72591,#72592,#72593,#72594,#72595,#72596,#72597,
#72598,#72599,#72600,#72601,#72602,#72603,#72604,#72605,#72606,#72607,#72608,
#72609,#72610,#72611,#72612,#72613,#72614,#72615,#72616,#72617,#72618,#72619,
#72620,#72621,#72622,#72623,#72624,#72625,#72626,#72627,#72628,#72629,#72630,
#72631,#72632,#72633,#72634,#72635,#72636,#72637,#72638,#72639,#72640,#72641,
#72642,#72643,#72644,#72645,#72646,#72647,#72648,#72649,#72650,#72651,#72652,
#72653,#72654,#72655,#72656,#72657,#72658,#72659,#72660,#72661,#72662,#72663,
#72664,#72665,#72666,#72667,#72668,#72669,#72670,#72671,#72672,#72673,#72674,
#72675,#72676,#72677,#72678,#72679,#72680,#72681,#72682,#72683,#72684,#72685,
#72686,#72687,#72688,#72689,#72690,#72691,#72692,#72693,#72694,#72695,#72696,
#72697,#72698,#72699,#72700,#72701,#72702,#72703,#72704,#72705,#72706,#72707,
#72708,#72709,#72710,#72711,#72712,#72713,#72714,#72715,#72716,#72717,#72718,
#72719,#72720,#72721,#72722,#72723,#72724,#72725,#72726,#72727,#72728,#72729,
#72730,#72731,#72732,#72733,#72734,#72735,#72736,#72737,#72738,#72739,#72740,
#72741,#72742,#72743,#72744,#72745,#72746,#72747,#72748,#72749,#72750,#72751,
#72752,#72753,#72754,#72755,#72756,#72757,#72758,#72759,#72760,#72761,#72762,
#72763,#72764,#72765,#72766,#72767,#72768,#72769,#72770,#72771,#72772,#72773,
#72774,#72775,#72776,#72777,#72778,#72779,#72780,#72781,#72782,#72783,#72784,
#72785,#72786,#72787,#72788,#72789,#72790,#72791,#72792,#72793,#72794,#72795,
#72796,#72797,#72798,#72799,#72800,#72801,#72802,#72803,#72804,#72805,#72806,
#72807,#72808,#72809,#72810,#72811,#72812,#72813,#72814,#72815,#72816,#72817,
#72818,#72819,#72820,#72821,#72822,#72823,#72824,#72825,#72826,#72827,#72828,
#72829,#72830,#72831,#72832,#72833,#72834,#72835,#72836,#72837,#72838,#72839,
#72840,#72841,#72842,#72843,#72844,#72845,#72846,#72847,#72848,#72849,#72850,
#72851,#72852,#72853,#72854,#72855,#72856,#72857,#72858,#72859,#72860,#72861,
#72862,#72863,#72864,#72865,#72866,#72867,#72868,#72869,#72870,#72871,#72872,
#72873,#72874,#72875,#72876,#72877,#72878,#72879,#72880,#72881,#72882,#72883,
#72884,#72885,#72886,#72887,#72888,#72889,#72890,#72891,#72892,#72893,#72894,
#72895,#72896,#72897,#72898,#72899,#72900,#72901,#72902,#72903,#72904,#72905,
#72906,#72907,#72908,#72909,#72910,#72911,#72912,#72913,#72914,#72915,#72916,
#72917,#72918,#72919,#72920,#72921,#72922,#72923,#72924,#72925,#72926,#72927,
#72928,#72929,#72930,#72931,#72932,#72933,#72934,#72935,#72936,#72937,#72938,
#72939,#72940,#72941,#72942,#72943,#72944,#72945,#72946,#72947,#72948,#72949,
#72950,#72951,#72952,#72953,#72954,#72955,#72956,#72957,#72958,#72959,#72960,
#72961,#72962,#72963,#72964,#72965,#72966,#72967,#72968,#72969,#72970,#72971,
#72972,#72973,#72974,#72975,#72976,#72977,#72978,#72979,#72980,#72981,#72982,
#72983,#72984,#72985,#72986,#72987,#72988,#72989,#72990,#72991,#72992,#72993,
#72994,#72995,#72996,#72997,#72998,#72999,#73000,#73001,#73002,#73003,#73004,
#73005,#73006,#73007,#73008,#73009,#73010,#73011,#73012,#73013,#73014,#73015,
#73016,#73017,#73018,#73019,#73020,#73021,#73022,#73023,#73024,#73025,#73026,
#73027,#73028,#73029,#73030,#73031,#73032,#73033,#73034,#73035,#73036,#73037,
#73038,#73039,#73040,#73041,#73042,#73043,#73044,#73045,#73046,#73047,#73048,
#73049,#73050,#73051,#73052,#73053,#73054,#73055,#73056,#73057,#73058,#73059,
#73060,#73061,#73062,#73063,#73064,#73065,#73066,#73067,#73068,#73069,#73070,
#73071,#73072,#73073,#73074,#73075,#73076,#73077,#73078,#73079,#73080,#73081,
#73082,#73083,#73084,#73085,#73086,#73087,#73088,#73089,#73090,#73091,#73092,
#73093,#73094,#73095,#73096,#73097,#73098,#73099,#73100,#73101,#73102,#73103,
#73104,#73105,#73106,#73107,#73108,#73109,#73110,#73111,#73112,#73113,#73114,
#73115,#73116,#73117,#73118,#73119,#73120,#73121,#73122,#73123,#73124,#73125,
#73126,#73127,#73128,#73129,#73130,#73131,#73132,#73133,#73134,#73135,#73136,
#73137,#73138,#73139,#73140,#73141,#73142,#73143,#73144,#73145,#73146,#73147,
#73148,#73149,#73150,#73151,#73152,#73153,#73154,#73155,#73156,#73157,#73158,
#73159,#73160,#73161,#73162,#73163,#73164,#73165,#73166,#73167,#73168,#73169,
#73170,#73171,#73172,#73173,#73174,#73175,#73176,#73177,#73178,#73179,#73180,
#73181,#73182,#73183,#73184,#73185,#73186,#73187,#73188,#73189,#73190,#73191,
#73192,#73193));
#73896=CLOSED_SHELL('',(#73194,#73195,#73196,#73197,#73198,#73199,#73200,
#73201,#73202,#73203,#73204,#73205,#73206,#73207,#73208,#73209,#73210,#73211,
#73212,#73213,#73214,#73215,#73216,#73217,#73218,#73219,#73220,#73221,#73222,
#73223,#73224,#73225,#73226,#73227,#73228,#73229,#73230,#73231,#73232,#73233,
#73234,#73235,#73236,#73237,#73238,#73239,#73240,#73241,#73242,#73243,#73244,
#73245,#73246,#73247,#73248,#73249,#73250,#73251,#73252,#73253,#73254,#73255,
#73256,#73257,#73258,#73259,#73260,#73261,#73262,#73263,#73264,#73265,#73266,
#73267,#73268,#73269,#73270,#73271,#73272,#73273,#73274,#73275,#73276,#73277,
#73278,#73279,#73280,#73281,#73282,#73283,#73284,#73285,#73286,#73287,#73288,
#73289,#73290,#73291,#73292,#73293,#73294,#73295,#73296,#73297,#73298,#73299,
#73300,#73301,#73302,#73303,#73304,#73305,#73306,#73307,#73308,#73309,#73310,
#73311,#73312,#73313,#73314,#73315,#73316,#73317,#73318,#73319,#73320,#73321,
#73322,#73323,#73324,#73325,#73326,#73327,#73328,#73329,#73330,#73331,#73332,
#73333,#73334,#73335,#73336,#73337,#73338,#73339,#73340,#73341,#73342,#73343,
#73344,#73345,#73346,#73347,#73348,#73349,#73350,#73351,#73352,#73353,#73354,
#73355,#73356,#73357,#73358,#73359,#73360,#73361,#73362,#73363,#73364,#73365,
#73366,#73367,#73368,#73369,#73370,#73371,#73372,#73373,#73374,#73375,#73376,
#73377,#73378,#73379,#73380,#73381,#73382,#73383,#73384,#73385,#73386,#73387,
#73388,#73389,#73390,#73391,#73392,#73393,#73394,#73395,#73396,#73397,#73398,
#73399,#73400,#73401,#73402,#73403,#73404,#73405,#73406,#73407,#73408,#73409,
#73410,#73411,#73412,#73413,#73414,#73415,#73416,#73417,#73418,#73419,#73420,
#73421,#73422,#73423,#73424,#73425,#73426,#73427,#73428,#73429,#73430,#73431,
#73432,#73433,#73434,#73435,#73436,#73437,#73438,#73439,#73440,#73441,#73442,
#73443,#73444,#73445,#73446,#73447,#73448,#73449,#73450,#73451,#73452,#73453,
#73454,#73455,#73456,#73457,#73458,#73459,#73460,#73461,#73462,#73463,#73464,
#73465,#73466,#73467,#73468,#73469,#73470,#73471,#73472,#73473,#73474,#73475,
#73476,#73477,#73478,#73479,#73480,#73481,#73482,#73483,#73484,#73485,#73486,
#73487,#73488,#73489,#73490,#73491,#73492,#73493,#73494,#73495,#73496,#73497,
#73498,#73499,#73500,#73501,#73502,#73503,#73504,#73505,#73506,#73507,#73508,
#73509,#73510,#73511,#73512,#73513,#73514,#73515,#73516,#73517,#73518,#73519,
#73520,#73521,#73522,#73523,#73524,#73525,#73526,#73527,#73528,#73529,#73530,
#73531,#73532,#73533,#73534,#73535,#73536,#73537,#73538,#73539,#73540,#73541,
#73542,#73543,#73544,#73545,#73546,#73547,#73548,#73549,#73550,#73551,#73552,
#73553,#73554,#73555,#73556,#73557,#73558,#73559,#73560));
#73897=CLOSED_SHELL('',(#73561,#73562,#73563,#73564,#73565,#73566,#73567,
#73568,#73569,#73570,#73571,#73572,#73573,#73574,#73575,#73576,#73577,#73578,
#73579,#73580,#73581,#73582,#73583,#73584,#73585,#73586,#73587,#73588,#73589,
#73590,#73591,#73592,#73593,#73594));
#73898=CLOSED_SHELL('',(#73595,#73596,#73597,#73598,#73599,#73600,#73601,
#73602,#73603,#73604,#73605,#73606,#73607,#73608,#73609,#73610,#73611,#73612,
#73613,#73614,#73615,#73616,#73617,#73618,#73619,#73620,#73621,#73622,#73623,
#73624,#73625,#73626,#73627,#73628,#73629,#73630,#73631,#73632,#73633));
#73899=CLOSED_SHELL('',(#73634,#73635,#73636,#73637));
#73900=CLOSED_SHELL('',(#73638,#73639,#73640,#73641,#73642,#73643,#73644,
#73645,#73646,#73647,#73648,#73649,#73650,#73651,#73652,#73653,#73654,#73655,
#73656,#73657,#73658,#73659,#73660,#73661,#73662,#73663));
#73901=CLOSED_SHELL('',(#73664,#73665,#73666,#73667,#73668,#73669,#73670,
#73671,#73672,#73673,#73674,#73675,#73676,#73677,#73678,#73679,#73680,#73681,
#73682,#73683,#73684,#73685,#73686,#73687,#73688,#73689,#73690,#73691,#73692,
#73693,#73694,#73695,#73696,#73697,#73698,#73699));
#73902=CLOSED_SHELL('',(#73700,#73701,#73702,#73703,#73704,#73705,#73706,
#73707,#73708,#73709,#73710,#73711,#73712,#73713,#73714,#73715,#73716,#73717,
#73718,#73719,#73720,#73721,#73722,#73723,#73724,#73725,#73726,#73727,#73728,
#73729,#73730));
#73903=CLOSED_SHELL('',(#73731,#73732,#73733,#73734,#73735,#73736,#73737,
#73738,#73739,#73740,#73741,#73742,#73743,#73744,#73745,#73746,#73747,#73748,
#73749,#73750,#73751,#73752,#73753,#73754,#73755,#73756,#73757,#73758,#73759,
#73760,#73761,#73762,#73763,#73764,#73765,#73766,#73767,#73768,#73769,#73770,
#73771,#73772,#73773,#73774,#73775,#73776,#73777,#73778,#73779));
#73904=CLOSED_SHELL('',(#73780,#73781,#73782,#73783));
#73905=CLOSED_SHELL('',(#73784,#73785,#73786,#73787,#73788,#73789,#73790,
#73791,#73792,#73793,#73794,#73795,#73796,#73797,#73798,#73799,#73800,#73801,
#73802,#73803,#73804,#73805,#73806,#73807,#73808,#73809,#73810,#73811,#73812,
#73813,#73814,#73815,#73816,#73817,#73818,#73819,#73820,#73821,#73822,#73823,
#73824,#73825,#73826,#73827,#73828,#73829,#73830,#73831,#73832,#73833,#73834,
#73835,#73836,#73837,#73838,#73839,#73840,#73841,#73842,#73843,#73844,#73845,
#73846,#73847,#73848,#73849,#73850,#73851,#73852,#73853,#73854,#73855,#73856,
#73857,#73858,#73859,#73860,#73861,#73862,#73863,#73864,#73865,#73866,#73867,
#73868,#73869,#73870,#73871,#73872,#73873,#73874,#73875,#73876,#73877,#73878,
#73879,#73880,#73881));
#73906=DERIVED_UNIT_ELEMENT(#73942,1.);
#73907=DERIVED_UNIT_ELEMENT(#256281,3.);
#73908=DERIVED_UNIT_ELEMENT(#73942,1.);
#73909=DERIVED_UNIT_ELEMENT(#256281,3.);
#73910=DERIVED_UNIT_ELEMENT(#73942,1.);
#73911=DERIVED_UNIT_ELEMENT(#256281,3.);
#73912=DERIVED_UNIT_ELEMENT(#73942,1.);
#73913=DERIVED_UNIT_ELEMENT(#256281,3.);
#73914=DERIVED_UNIT_ELEMENT(#73942,1.);
#73915=DERIVED_UNIT_ELEMENT(#256281,3.);
#73916=DERIVED_UNIT_ELEMENT(#73942,1.);
#73917=DERIVED_UNIT_ELEMENT(#256281,3.);
#73918=DERIVED_UNIT_ELEMENT(#73942,1.);
#73919=DERIVED_UNIT_ELEMENT(#256281,3.);
#73920=DERIVED_UNIT_ELEMENT(#73942,1.);
#73921=DERIVED_UNIT_ELEMENT(#256281,3.);
#73922=DERIVED_UNIT_ELEMENT(#73942,1.);
#73923=DERIVED_UNIT_ELEMENT(#256281,3.);
#73924=DERIVED_UNIT_ELEMENT(#73942,1.);
#73925=DERIVED_UNIT_ELEMENT(#256281,3.);
#73926=DERIVED_UNIT_ELEMENT(#73942,1.);
#73927=DERIVED_UNIT_ELEMENT(#256281,3.);
#73928=DERIVED_UNIT_ELEMENT(#73942,1.);
#73929=DERIVED_UNIT_ELEMENT(#256281,3.);
#73930=DERIVED_UNIT_ELEMENT(#73942,1.);
#73931=DERIVED_UNIT_ELEMENT(#256281,3.);
#73932=DERIVED_UNIT_ELEMENT(#73942,1.);
#73933=DERIVED_UNIT_ELEMENT(#256281,3.);
#73934=DERIVED_UNIT_ELEMENT(#73942,1.);
#73935=DERIVED_UNIT_ELEMENT(#256281,3.);
#73936=DERIVED_UNIT_ELEMENT(#73942,1.);
#73937=DERIVED_UNIT_ELEMENT(#256281,3.);
#73938=DERIVED_UNIT_ELEMENT(#73942,1.);
#73939=DERIVED_UNIT_ELEMENT(#256281,3.);
#73940=DERIVED_UNIT_ELEMENT(#73942,1.);
#73941=DERIVED_UNIT_ELEMENT(#256281,3.);
#73942=(
MASS_UNIT()
NAMED_UNIT(*)
SI_UNIT(.KILO.,.GRAM.)
);
#73943=DERIVED_UNIT((#73906,#73907));
#73944=DERIVED_UNIT((#73908,#73909));
#73945=DERIVED_UNIT((#73910,#73911));
#73946=DERIVED_UNIT((#73912,#73913));
#73947=DERIVED_UNIT((#73914,#73915));
#73948=DERIVED_UNIT((#73916,#73917));
#73949=DERIVED_UNIT((#73918,#73919));
#73950=DERIVED_UNIT((#73920,#73921));
#73951=DERIVED_UNIT((#73922,#73923));
#73952=DERIVED_UNIT((#73924,#73925));
#73953=DERIVED_UNIT((#73926,#73927));
#73954=DERIVED_UNIT((#73928,#73929));
#73955=DERIVED_UNIT((#73930,#73931));
#73956=DERIVED_UNIT((#73932,#73933));
#73957=DERIVED_UNIT((#73934,#73935));
#73958=DERIVED_UNIT((#73936,#73937));
#73959=DERIVED_UNIT((#73938,#73939));
#73960=DERIVED_UNIT((#73940,#73941));
#73961=MEASURE_REPRESENTATION_ITEM('density measure',
POSITIVE_RATIO_MEASURE(7850.),#73943);
#73962=MEASURE_REPRESENTATION_ITEM('density measure',
POSITIVE_RATIO_MEASURE(7850.),#73944);
#73963=MEASURE_REPRESENTATION_ITEM('density measure',
POSITIVE_RATIO_MEASURE(7850.),#73945);
#73964=MEASURE_REPRESENTATION_ITEM('density measure',
POSITIVE_RATIO_MEASURE(7850.),#73946);
#73965=MEASURE_REPRESENTATION_ITEM('density measure',
POSITIVE_RATIO_MEASURE(7850.),#73947);
#73966=MEASURE_REPRESENTATION_ITEM('density measure',
POSITIVE_RATIO_MEASURE(7850.),#73948);
#73967=MEASURE_REPRESENTATION_ITEM('density measure',
POSITIVE_RATIO_MEASURE(7850.),#73949);
#73968=MEASURE_REPRESENTATION_ITEM('density measure',
POSITIVE_RATIO_MEASURE(7850.),#73950);
#73969=MEASURE_REPRESENTATION_ITEM('density measure',
POSITIVE_RATIO_MEASURE(7850.),#73951);
#73970=MEASURE_REPRESENTATION_ITEM('density measure',
POSITIVE_RATIO_MEASURE(7850.),#73952);
#73971=MEASURE_REPRESENTATION_ITEM('density measure',
POSITIVE_RATIO_MEASURE(7850.),#73953);
#73972=MEASURE_REPRESENTATION_ITEM('density measure',
POSITIVE_RATIO_MEASURE(7850.),#73954);
#73973=MEASURE_REPRESENTATION_ITEM('density measure',
POSITIVE_RATIO_MEASURE(7850.),#73955);
#73974=MEASURE_REPRESENTATION_ITEM('density measure',
POSITIVE_RATIO_MEASURE(7850.),#73956);
#73975=MEASURE_REPRESENTATION_ITEM('density measure',
POSITIVE_RATIO_MEASURE(7850.),#73957);
#73976=MEASURE_REPRESENTATION_ITEM('density measure',
POSITIVE_RATIO_MEASURE(7850.),#73958);
#73977=MEASURE_REPRESENTATION_ITEM('density measure',
POSITIVE_RATIO_MEASURE(7850.),#73959);
#73978=MEASURE_REPRESENTATION_ITEM('density measure',
POSITIVE_RATIO_MEASURE(7850.),#73960);
#73979=PROPERTY_DEFINITION_REPRESENTATION(#74069,#74015);
#73980=PROPERTY_DEFINITION_REPRESENTATION(#74070,#74016);
#73981=PROPERTY_DEFINITION_REPRESENTATION(#74071,#74017);
#73982=PROPERTY_DEFINITION_REPRESENTATION(#74072,#74018);
#73983=PROPERTY_DEFINITION_REPRESENTATION(#74073,#74019);
#73984=PROPERTY_DEFINITION_REPRESENTATION(#74074,#74020);
#73985=PROPERTY_DEFINITION_REPRESENTATION(#74075,#74021);
#73986=PROPERTY_DEFINITION_REPRESENTATION(#74076,#74022);
#73987=PROPERTY_DEFINITION_REPRESENTATION(#74077,#74023);
#73988=PROPERTY_DEFINITION_REPRESENTATION(#74078,#74024);
#73989=PROPERTY_DEFINITION_REPRESENTATION(#74079,#74025);
#73990=PROPERTY_DEFINITION_REPRESENTATION(#74080,#74026);
#73991=PROPERTY_DEFINITION_REPRESENTATION(#74081,#74027);
#73992=PROPERTY_DEFINITION_REPRESENTATION(#74082,#74028);
#73993=PROPERTY_DEFINITION_REPRESENTATION(#74083,#74029);
#73994=PROPERTY_DEFINITION_REPRESENTATION(#74084,#74030);
#73995=PROPERTY_DEFINITION_REPRESENTATION(#74085,#74031);
#73996=PROPERTY_DEFINITION_REPRESENTATION(#74086,#74032);
#73997=PROPERTY_DEFINITION_REPRESENTATION(#74087,#74033);
#73998=PROPERTY_DEFINITION_REPRESENTATION(#74088,#74034);
#73999=PROPERTY_DEFINITION_REPRESENTATION(#74089,#74035);
#74000=PROPERTY_DEFINITION_REPRESENTATION(#74090,#74036);
#74001=PROPERTY_DEFINITION_REPRESENTATION(#74091,#74037);
#74002=PROPERTY_DEFINITION_REPRESENTATION(#74092,#74038);
#74003=PROPERTY_DEFINITION_REPRESENTATION(#74093,#74039);
#74004=PROPERTY_DEFINITION_REPRESENTATION(#74094,#74040);
#74005=PROPERTY_DEFINITION_REPRESENTATION(#74095,#74041);
#74006=PROPERTY_DEFINITION_REPRESENTATION(#74096,#74042);
#74007=PROPERTY_DEFINITION_REPRESENTATION(#74097,#74043);
#74008=PROPERTY_DEFINITION_REPRESENTATION(#74098,#74044);
#74009=PROPERTY_DEFINITION_REPRESENTATION(#74099,#74045);
#74010=PROPERTY_DEFINITION_REPRESENTATION(#74100,#74046);
#74011=PROPERTY_DEFINITION_REPRESENTATION(#74101,#74047);
#74012=PROPERTY_DEFINITION_REPRESENTATION(#74102,#74048);
#74013=PROPERTY_DEFINITION_REPRESENTATION(#74103,#74049);
#74014=PROPERTY_DEFINITION_REPRESENTATION(#74104,#74050);
#74015=REPRESENTATION('material name',(#74051),#256246);
#74016=REPRESENTATION('density',(#73961),#256246);
#74017=REPRESENTATION('material name',(#74052),#256247);
#74018=REPRESENTATION('density',(#73962),#256247);
#74019=REPRESENTATION('material name',(#74053),#256248);
#74020=REPRESENTATION('density',(#73963),#256248);
#74021=REPRESENTATION('material name',(#74054),#256251);
#74022=REPRESENTATION('density',(#73964),#256251);
#74023=REPRESENTATION('material name',(#74055),#256258);
#74024=REPRESENTATION('density',(#73965),#256258);
#74025=REPRESENTATION('material name',(#74056),#256259);
#74026=REPRESENTATION('density',(#73966),#256259);
#74027=REPRESENTATION('material name',(#74057),#256260);
#74028=REPRESENTATION('density',(#73967),#256260);
#74029=REPRESENTATION('material name',(#74058),#256261);
#74030=REPRESENTATION('density',(#73968),#256261);
#74031=REPRESENTATION('material name',(#74059),#256264);
#74032=REPRESENTATION('density',(#73969),#256264);
#74033=REPRESENTATION('material name',(#74060),#256265);
#74034=REPRESENTATION('density',(#73970),#256265);
#74035=REPRESENTATION('material name',(#74061),#256268);
#74036=REPRESENTATION('density',(#73971),#256268);
#74037=REPRESENTATION('material name',(#74062),#256269);
#74038=REPRESENTATION('density',(#73972),#256269);
#74039=REPRESENTATION('material name',(#74063),#256270);
#74040=REPRESENTATION('density',(#73973),#256270);
#74041=REPRESENTATION('material name',(#74064),#256272);
#74042=REPRESENTATION('density',(#73974),#256272);
#74043=REPRESENTATION('material name',(#74065),#256275);
#74044=REPRESENTATION('density',(#73975),#256275);
#74045=REPRESENTATION('material name',(#74066),#256276);
#74046=REPRESENTATION('density',(#73976),#256276);
#74047=REPRESENTATION('material name',(#74067),#256277);
#74048=REPRESENTATION('density',(#73977),#256277);
#74049=REPRESENTATION('material name',(#74068),#256278);
#74050=REPRESENTATION('density',(#73978),#256278);
#74051=DESCRIPTIVE_REPRESENTATION_ITEM('Steel','Steel');
#74052=DESCRIPTIVE_REPRESENTATION_ITEM('Steel','Steel');
#74053=DESCRIPTIVE_REPRESENTATION_ITEM('Steel','Steel');
#74054=DESCRIPTIVE_REPRESENTATION_ITEM('Steel','Steel');
#74055=DESCRIPTIVE_REPRESENTATION_ITEM('Steel','Steel');
#74056=DESCRIPTIVE_REPRESENTATION_ITEM('Steel','Steel');
#74057=DESCRIPTIVE_REPRESENTATION_ITEM('Steel','Steel');
#74058=DESCRIPTIVE_REPRESENTATION_ITEM('Steel','Steel');
#74059=DESCRIPTIVE_REPRESENTATION_ITEM('Steel','Steel');
#74060=DESCRIPTIVE_REPRESENTATION_ITEM('Steel','Steel');
#74061=DESCRIPTIVE_REPRESENTATION_ITEM('Steel','Steel');
#74062=DESCRIPTIVE_REPRESENTATION_ITEM('Steel','Steel');
#74063=DESCRIPTIVE_REPRESENTATION_ITEM('Steel','Steel');
#74064=DESCRIPTIVE_REPRESENTATION_ITEM('Steel','Steel');
#74065=DESCRIPTIVE_REPRESENTATION_ITEM('Steel','Steel');
#74066=DESCRIPTIVE_REPRESENTATION_ITEM('Steel','Steel');
#74067=DESCRIPTIVE_REPRESENTATION_ITEM('Steel','Steel');
#74068=DESCRIPTIVE_REPRESENTATION_ITEM('Steel','Steel');
#74069=PROPERTY_DEFINITION('material property','material name',#256434);
#74070=PROPERTY_DEFINITION('material property','density of part',#256434);
#74071=PROPERTY_DEFINITION('material property','material name',#256435);
#74072=PROPERTY_DEFINITION('material property','density of part',#256435);
#74073=PROPERTY_DEFINITION('material property','material name',#256436);
#74074=PROPERTY_DEFINITION('material property','density of part',#256436);
#74075=PROPERTY_DEFINITION('material property','material name',#256439);
#74076=PROPERTY_DEFINITION('material property','density of part',#256439);
#74077=PROPERTY_DEFINITION('material property','material name',#256446);
#74078=PROPERTY_DEFINITION('material property','density of part',#256446);
#74079=PROPERTY_DEFINITION('material property','material name',#256447);
#74080=PROPERTY_DEFINITION('material property','density of part',#256447);
#74081=PROPERTY_DEFINITION('material property','material name',#256448);
#74082=PROPERTY_DEFINITION('material property','density of part',#256448);
#74083=PROPERTY_DEFINITION('material property','material name',#256449);
#74084=PROPERTY_DEFINITION('material property','density of part',#256449);
#74085=PROPERTY_DEFINITION('material property','material name',#256452);
#74086=PROPERTY_DEFINITION('material property','density of part',#256452);
#74087=PROPERTY_DEFINITION('material property','material name',#256453);
#74088=PROPERTY_DEFINITION('material property','density of part',#256453);
#74089=PROPERTY_DEFINITION('material property','material name',#256456);
#74090=PROPERTY_DEFINITION('material property','density of part',#256456);
#74091=PROPERTY_DEFINITION('material property','material name',#256457);
#74092=PROPERTY_DEFINITION('material property','density of part',#256457);
#74093=PROPERTY_DEFINITION('material property','material name',#256458);
#74094=PROPERTY_DEFINITION('material property','density of part',#256458);
#74095=PROPERTY_DEFINITION('material property','material name',#256460);
#74096=PROPERTY_DEFINITION('material property','density of part',#256460);
#74097=PROPERTY_DEFINITION('material property','material name',#256463);
#74098=PROPERTY_DEFINITION('material property','density of part',#256463);
#74099=PROPERTY_DEFINITION('material property','material name',#256464);
#74100=PROPERTY_DEFINITION('material property','density of part',#256464);
#74101=PROPERTY_DEFINITION('material property','material name',#256465);
#74102=PROPERTY_DEFINITION('material property','density of part',#256465);
#74103=PROPERTY_DEFINITION('material property','material name',#256466);
#74104=PROPERTY_DEFINITION('material property','density of part',#256466);
#74105=AXIS2_PLACEMENT_3D('placement',#101477,#81597,#81598);
#74106=AXIS2_PLACEMENT_3D('placement',#101478,#81599,#81600);
#74107=AXIS2_PLACEMENT_3D('placement',#101479,#81601,#81602);
#74108=AXIS2_PLACEMENT_3D('',#101480,#81603,#81604);
#74109=AXIS2_PLACEMENT_3D('',#101482,#81605,#81606);
#74110=AXIS2_PLACEMENT_3D('',#101485,#81608,#81609);
#74111=AXIS2_PLACEMENT_3D('',#101486,#81610,#81611);
#74112=AXIS2_PLACEMENT_3D('',#101488,#81612,#81613);
#74113=AXIS2_PLACEMENT_3D('',#101491,#81615,#81616);
#74114=AXIS2_PLACEMENT_3D('',#101492,#81617,#81618);
#74115=AXIS2_PLACEMENT_3D('',#101495,#81619,#81620);
#74116=AXIS2_PLACEMENT_3D('',#101515,#81623,#81624);
#74117=AXIS2_PLACEMENT_3D('',#101519,#81626,#81627);
#74118=AXIS2_PLACEMENT_3D('',#101539,#81630,#81631);
#74119=AXIS2_PLACEMENT_3D('',#101543,#81633,#81634);
#74120=AXIS2_PLACEMENT_3D('',#101547,#81636,#81637);
#74121=AXIS2_PLACEMENT_3D('',#101551,#81639,#81640);
#74122=AXIS2_PLACEMENT_3D('',#101555,#81642,#81643);
#74123=AXIS2_PLACEMENT_3D('',#101562,#81644,#81645);
#74124=AXIS2_PLACEMENT_3D('',#101566,#81647,#81648);
#74125=AXIS2_PLACEMENT_3D('',#101573,#81649,#81650);
#74126=AXIS2_PLACEMENT_3D('',#101577,#81652,#81653);
#74127=AXIS2_PLACEMENT_3D('',#101584,#81654,#81655);
#74128=AXIS2_PLACEMENT_3D('',#101588,#81657,#81658);
#74129=AXIS2_PLACEMENT_3D('',#101855,#81659,#81660);
#74130=AXIS2_PLACEMENT_3D('',#101897,#81662,#81663);
#74131=AXIS2_PLACEMENT_3D('',#101899,#81665,#81666);
#74132=AXIS2_PLACEMENT_3D('',#101902,#81667,#81668);
#74133=AXIS2_PLACEMENT_3D('',#101903,#81669,#81670);
#74134=AXIS2_PLACEMENT_3D('',#101904,#81671,#81672);
#74135=AXIS2_PLACEMENT_3D('',#101905,#81673,#81674);
#74136=AXIS2_PLACEMENT_3D('',#101908,#81675,#81676);
#74137=AXIS2_PLACEMENT_3D('',#101911,#81679,#81680);
#74138=AXIS2_PLACEMENT_3D('',#101914,#81681,#81682);
#74139=AXIS2_PLACEMENT_3D('',#101915,#81683,#81684);
#74140=AXIS2_PLACEMENT_3D('',#101916,#81685,#81686);
#74141=AXIS2_PLACEMENT_3D('',#101917,#81687,#81688);
#74142=AXIS2_PLACEMENT_3D('',#101958,#81691,#81692);
#74143=AXIS2_PLACEMENT_3D('',#101998,#81695,#81696);
#74144=AXIS2_PLACEMENT_3D('',#102002,#81698,#81699);
#74145=AXIS2_PLACEMENT_3D('',#102004,#81701,#81702);
#74146=AXIS2_PLACEMENT_3D('',#102007,#81703,#81704);
#74147=AXIS2_PLACEMENT_3D('',#102008,#81705,#81706);
#74148=AXIS2_PLACEMENT_3D('',#102009,#81707,#81708);
#74149=AXIS2_PLACEMENT_3D('',#102010,#81709,#81710);
#74150=AXIS2_PLACEMENT_3D('',#102013,#81711,#81712);
#74151=AXIS2_PLACEMENT_3D('',#102016,#81715,#81716);
#74152=AXIS2_PLACEMENT_3D('',#102019,#81717,#81718);
#74153=AXIS2_PLACEMENT_3D('',#102020,#81719,#81720);
#74154=AXIS2_PLACEMENT_3D('',#102021,#81721,#81722);
#74155=AXIS2_PLACEMENT_3D('',#102022,#81723,#81724);
#74156=AXIS2_PLACEMENT_3D('',#102062,#81727,#81728);
#74157=AXIS2_PLACEMENT_3D('',#102163,#81731,#81732);
#74158=AXIS2_PLACEMENT_3D('',#102188,#81733,#81734);
#74159=AXIS2_PLACEMENT_3D('',#102301,#81735,#81736);
#74160=AXIS2_PLACEMENT_3D('',#102305,#81738,#81739);
#74161=AXIS2_PLACEMENT_3D('',#102307,#81741,#81742);
#74162=AXIS2_PLACEMENT_3D('',#102311,#81745,#81746);
#74163=AXIS2_PLACEMENT_3D('',#102314,#81748,#81749);
#74164=AXIS2_PLACEMENT_3D('',#102315,#81750,#81751);
#74165=AXIS2_PLACEMENT_3D('',#102319,#81754,#81755);
#74166=AXIS2_PLACEMENT_3D('',#102322,#81757,#81758);
#74167=AXIS2_PLACEMENT_3D('',#102323,#81759,#81760);
#74168=AXIS2_PLACEMENT_3D('',#102327,#81763,#81764);
#74169=AXIS2_PLACEMENT_3D('',#102330,#81766,#81767);
#74170=AXIS2_PLACEMENT_3D('',#102331,#81768,#81769);
#74171=AXIS2_PLACEMENT_3D('',#102335,#81772,#81773);
#74172=AXIS2_PLACEMENT_3D('',#102336,#81774,#81775);
#74173=AXIS2_PLACEMENT_3D('',#102380,#81779,#81780);
#74174=AXIS2_PLACEMENT_3D('',#102384,#81783,#81784);
#74175=AXIS2_PLACEMENT_3D('',#102386,#81785,#81786);
#74176=AXIS2_PLACEMENT_3D('',#102388,#81788,#81789);
#74177=AXIS2_PLACEMENT_3D('',#102392,#81792,#81793);
#74178=AXIS2_PLACEMENT_3D('',#102394,#81794,#81795);
#74179=AXIS2_PLACEMENT_3D('',#102396,#81797,#81798);
#74180=AXIS2_PLACEMENT_3D('',#102457,#81801,#81802);
#74181=AXIS2_PLACEMENT_3D('',#102479,#81803,#81804);
#74182=AXIS2_PLACEMENT_3D('',#102523,#81805,#81806);
#74183=AXIS2_PLACEMENT_3D('',#102535,#81807,#81808);
#74184=AXIS2_PLACEMENT_3D('',#102536,#81809,#81810);
#74185=AXIS2_PLACEMENT_3D('',#102539,#81811,#81812);
#74186=AXIS2_PLACEMENT_3D('',#102543,#81814,#81815);
#74187=AXIS2_PLACEMENT_3D('',#102545,#81816,#81817);
#74188=AXIS2_PLACEMENT_3D('',#102547,#81819,#81820);
#74189=AXIS2_PLACEMENT_3D('',#102550,#81821,#81822);
#74190=AXIS2_PLACEMENT_3D('',#102554,#81824,#81825);
#74191=AXIS2_PLACEMENT_3D('',#102556,#81826,#81827);
#74192=AXIS2_PLACEMENT_3D('',#102601,#81829,#81830);
#74193=AXIS2_PLACEMENT_3D('',#102613,#81831,#81832);
#74194=AXIS2_PLACEMENT_3D('',#102654,#81833,#81834);
#74195=AXIS2_PLACEMENT_3D('',#102655,#81835,#81836);
#74196=AXIS2_PLACEMENT_3D('',#102670,#81837,#81838);
#74197=AXIS2_PLACEMENT_3D('',#102672,#81839,#81840);
#74198=AXIS2_PLACEMENT_3D('',#102674,#81841,#81842);
#74199=AXIS2_PLACEMENT_3D('',#102675,#81843,#81844);
#74200=AXIS2_PLACEMENT_3D('',#102690,#81845,#81846);
#74201=AXIS2_PLACEMENT_3D('',#102692,#81847,#81848);
#74202=AXIS2_PLACEMENT_3D('',#102694,#81849,#81850);
#74203=AXIS2_PLACEMENT_3D('',#102695,#81851,#81852);
#74204=AXIS2_PLACEMENT_3D('',#102696,#81853,#81854);
#74205=AXIS2_PLACEMENT_3D('',#102699,#81855,#81856);
#74206=AXIS2_PLACEMENT_3D('',#102703,#81858,#81859);
#74207=AXIS2_PLACEMENT_3D('',#102705,#81860,#81861);
#74208=AXIS2_PLACEMENT_3D('',#102708,#81863,#81864);
#74209=AXIS2_PLACEMENT_3D('',#102709,#81865,#81866);
#74210=AXIS2_PLACEMENT_3D('',#102712,#81867,#81868);
#74211=AXIS2_PLACEMENT_3D('',#102716,#81870,#81871);
#74212=AXIS2_PLACEMENT_3D('',#102718,#81872,#81873);
#74213=AXIS2_PLACEMENT_3D('',#102721,#81875,#81876);
#74214=AXIS2_PLACEMENT_3D('',#102735,#81877,#81878);
#74215=AXIS2_PLACEMENT_3D('',#102737,#81879,#81880);
#74216=AXIS2_PLACEMENT_3D('',#102738,#81881,#81882);
#74217=AXIS2_PLACEMENT_3D('',#102752,#81883,#81884);
#74218=AXIS2_PLACEMENT_3D('',#102754,#81885,#81886);
#74219=AXIS2_PLACEMENT_3D('',#102755,#81887,#81888);
#74220=AXIS2_PLACEMENT_3D('',#102772,#81889,#81890);
#74221=AXIS2_PLACEMENT_3D('',#102774,#81891,#81892);
#74222=AXIS2_PLACEMENT_3D('',#102775,#81893,#81894);
#74223=AXIS2_PLACEMENT_3D('',#102792,#81895,#81896);
#74224=AXIS2_PLACEMENT_3D('',#102794,#81897,#81898);
#74225=AXIS2_PLACEMENT_3D('',#102795,#81899,#81900);
#74226=AXIS2_PLACEMENT_3D('',#102810,#81901,#81902);
#74227=AXIS2_PLACEMENT_3D('',#102812,#81903,#81904);
#74228=AXIS2_PLACEMENT_3D('',#102814,#81905,#81906);
#74229=AXIS2_PLACEMENT_3D('',#102815,#81907,#81908);
#74230=AXIS2_PLACEMENT_3D('',#102830,#81909,#81910);
#74231=AXIS2_PLACEMENT_3D('',#102832,#81911,#81912);
#74232=AXIS2_PLACEMENT_3D('',#102834,#81913,#81914);
#74233=AXIS2_PLACEMENT_3D('',#102835,#81915,#81916);
#74234=AXIS2_PLACEMENT_3D('',#102852,#81917,#81918);
#74235=AXIS2_PLACEMENT_3D('',#102854,#81919,#81920);
#74236=AXIS2_PLACEMENT_3D('',#102855,#81921,#81922);
#74237=AXIS2_PLACEMENT_3D('',#102872,#81923,#81924);
#74238=AXIS2_PLACEMENT_3D('',#102874,#81925,#81926);
#74239=AXIS2_PLACEMENT_3D('',#102875,#81927,#81928);
#74240=AXIS2_PLACEMENT_3D('',#102876,#81929,#81930);
#74241=AXIS2_PLACEMENT_3D('',#102879,#81931,#81932);
#74242=AXIS2_PLACEMENT_3D('',#102881,#81933,#81934);
#74243=AXIS2_PLACEMENT_3D('',#102882,#81935,#81936);
#74244=AXIS2_PLACEMENT_3D('',#102883,#81937,#81938);
#74245=AXIS2_PLACEMENT_3D('',#102886,#81939,#81940);
#74246=AXIS2_PLACEMENT_3D('',#102889,#81943,#81944);
#74247=AXIS2_PLACEMENT_3D('',#102892,#81945,#81946);
#74248=AXIS2_PLACEMENT_3D('',#102896,#81948,#81949);
#74249=AXIS2_PLACEMENT_3D('',#102898,#81951,#81952);
#74250=AXIS2_PLACEMENT_3D('',#102900,#81953,#81954);
#74251=AXIS2_PLACEMENT_3D('',#102901,#81955,#81956);
#74252=AXIS2_PLACEMENT_3D('',#102902,#81957,#81958);
#74253=AXIS2_PLACEMENT_3D('',#102904,#81959,#81960);
#74254=AXIS2_PLACEMENT_3D('',#102905,#81961,#81962);
#74255=AXIS2_PLACEMENT_3D('',#102906,#81963,#81964);
#74256=AXIS2_PLACEMENT_3D('',#102908,#81965,#81966);
#74257=AXIS2_PLACEMENT_3D('',#102909,#81967,#81968);
#74258=AXIS2_PLACEMENT_3D('',#102910,#81969,#81970);
#74259=AXIS2_PLACEMENT_3D('',#102912,#81971,#81972);
#74260=AXIS2_PLACEMENT_3D('',#102913,#81973,#81974);
#74261=AXIS2_PLACEMENT_3D('',#102914,#81975,#81976);
#74262=AXIS2_PLACEMENT_3D('',#102916,#81977,#81978);
#74263=AXIS2_PLACEMENT_3D('',#102917,#81979,#81980);
#74264=AXIS2_PLACEMENT_3D('',#102918,#81981,#81982);
#74265=AXIS2_PLACEMENT_3D('',#102932,#81985,#81986);
#74266=AXIS2_PLACEMENT_3D('',#102946,#81989,#81990);
#74267=AXIS2_PLACEMENT_3D('',#102949,#81991,#81992);
#74268=AXIS2_PLACEMENT_3D('',#102952,#81995,#81996);
#74269=AXIS2_PLACEMENT_3D('',#102955,#81997,#81998);
#74270=AXIS2_PLACEMENT_3D('',#102958,#82001,#82002);
#74271=AXIS2_PLACEMENT_3D('',#102959,#82003,#82004);
#74272=AXIS2_PLACEMENT_3D('',#102960,#82005,#82006);
#74273=AXIS2_PLACEMENT_3D('',#102974,#82007,#82008);
#74274=AXIS2_PLACEMENT_3D('',#102981,#82009,#82010);
#74275=AXIS2_PLACEMENT_3D('',#102983,#82011,#82012);
#74276=AXIS2_PLACEMENT_3D('',#102984,#82013,#82014);
#74277=AXIS2_PLACEMENT_3D('',#102985,#82015,#82016);
#74278=AXIS2_PLACEMENT_3D('',#102987,#82017,#82018);
#74279=AXIS2_PLACEMENT_3D('',#102989,#82019,#82020);
#74280=AXIS2_PLACEMENT_3D('',#102990,#82021,#82022);
#74281=AXIS2_PLACEMENT_3D('',#103003,#82023,#82024);
#74282=AXIS2_PLACEMENT_3D('',#103010,#82025,#82026);
#74283=AXIS2_PLACEMENT_3D('',#103011,#82027,#82028);
#74284=AXIS2_PLACEMENT_3D('',#103012,#82029,#82030);
#74285=AXIS2_PLACEMENT_3D('',#103021,#82035,#82036);
#74286=AXIS2_PLACEMENT_3D('',#103030,#82038,#82039);
#74287=AXIS2_PLACEMENT_3D('',#103031,#82040,#82041);
#74288=AXIS2_PLACEMENT_3D('',#103037,#82045,#82046);
#74289=AXIS2_PLACEMENT_3D('',#103046,#82051,#82052);
#74290=AXIS2_PLACEMENT_3D('',#103047,#82053,#82054);
#74291=AXIS2_PLACEMENT_3D('',#103056,#82056,#82057);
#74292=AXIS2_PLACEMENT_3D('',#103062,#82061,#82062);
#74293=AXIS2_PLACEMENT_3D('',#103086,#82064,#82065);
#74294=AXIS2_PLACEMENT_3D('',#103110,#82067,#82068);
#74295=AXIS2_PLACEMENT_3D('',#103113,#82070,#82071);
#74296=AXIS2_PLACEMENT_3D('',#103114,#82072,#82073);
#74297=AXIS2_PLACEMENT_3D('',#103116,#82074,#82075);
#74298=AXIS2_PLACEMENT_3D('',#103117,#82076,#82077);
#74299=AXIS2_PLACEMENT_3D('',#103136,#82078,#82079);
#74300=AXIS2_PLACEMENT_3D('',#103138,#82081,#82082);
#74301=AXIS2_PLACEMENT_3D('',#103153,#82084,#82085);
#74302=AXIS2_PLACEMENT_3D('',#103160,#82086,#82087);
#74303=AXIS2_PLACEMENT_3D('',#103162,#82088,#82089);
#74304=AXIS2_PLACEMENT_3D('',#103163,#82090,#82091);
#74305=AXIS2_PLACEMENT_3D('',#103164,#82092,#82093);
#74306=AXIS2_PLACEMENT_3D('',#103166,#82095,#82096);
#74307=AXIS2_PLACEMENT_3D('',#103203,#82098,#82099);
#74308=AXIS2_PLACEMENT_3D('',#103206,#82101,#82102);
#74309=AXIS2_PLACEMENT_3D('',#103207,#82103,#82104);
#74310=AXIS2_PLACEMENT_3D('',#103321,#82107,#82108);
#74311=AXIS2_PLACEMENT_3D('',#103483,#82110,#82111);
#74312=AXIS2_PLACEMENT_3D('',#103487,#82113,#82114);
#74313=AXIS2_PLACEMENT_3D('',#103489,#82116,#82117);
#74314=AXIS2_PLACEMENT_3D('',#103524,#82118,#82119);
#74315=AXIS2_PLACEMENT_3D('',#103571,#82122,#82123);
#74316=AXIS2_PLACEMENT_3D('',#103800,#82125,#82126);
#74317=AXIS2_PLACEMENT_3D('',#103813,#82127,#82128);
#74318=AXIS2_PLACEMENT_3D('',#103823,#82129,#82130);
#74319=AXIS2_PLACEMENT_3D('',#103824,#82131,#82132);
#74320=AXIS2_PLACEMENT_3D('',#103825,#82133,#82134);
#74321=AXIS2_PLACEMENT_3D('',#103826,#82135,#82136);
#74322=AXIS2_PLACEMENT_3D('',#103827,#82137,#82138);
#74323=AXIS2_PLACEMENT_3D('',#103828,#82139,#82140);
#74324=AXIS2_PLACEMENT_3D('',#103838,#82141,#82142);
#74325=AXIS2_PLACEMENT_3D('',#103851,#82143,#82144);
#74326=AXIS2_PLACEMENT_3D('',#103883,#82145,#82146);
#74327=AXIS2_PLACEMENT_3D('',#103885,#82147,#82148);
#74328=AXIS2_PLACEMENT_3D('',#103896,#82149,#82150);
#74329=AXIS2_PLACEMENT_3D('',#103898,#82151,#82152);
#74330=AXIS2_PLACEMENT_3D('',#103919,#82154,#82155);
#74331=AXIS2_PLACEMENT_3D('',#103926,#82156,#82157);
#74332=AXIS2_PLACEMENT_3D('',#103928,#82158,#82159);
#74333=AXIS2_PLACEMENT_3D('',#103980,#82161,#82162);
#74334=AXIS2_PLACEMENT_3D('',#104024,#82164,#82165);
#74335=AXIS2_PLACEMENT_3D('',#104036,#82166,#82167);
#74336=AXIS2_PLACEMENT_3D('',#104037,#82168,#82169);
#74337=AXIS2_PLACEMENT_3D('',#104039,#82170,#82171);
#74338=AXIS2_PLACEMENT_3D('',#104053,#82173,#82174);
#74339=AXIS2_PLACEMENT_3D('',#104054,#82175,#82176);
#74340=AXIS2_PLACEMENT_3D('',#104056,#82177,#82178);
#74341=AXIS2_PLACEMENT_3D('',#104089,#82180,#82181);
#74342=AXIS2_PLACEMENT_3D('',#104131,#82182,#82183);
#74343=AXIS2_PLACEMENT_3D('',#104133,#82184,#82185);
#74344=AXIS2_PLACEMENT_3D('',#104144,#82186,#82187);
#74345=AXIS2_PLACEMENT_3D('',#104159,#82189,#82190);
#74346=AXIS2_PLACEMENT_3D('',#104160,#82191,#82192);
#74347=AXIS2_PLACEMENT_3D('',#104161,#82193,#82194);
#74348=AXIS2_PLACEMENT_3D('',#104163,#82195,#82196);
#74349=AXIS2_PLACEMENT_3D('',#104207,#82198,#82199);
#74350=AXIS2_PLACEMENT_3D('',#104218,#82200,#82201);
#74351=AXIS2_PLACEMENT_3D('',#104261,#82203,#82204);
#74352=AXIS2_PLACEMENT_3D('',#104272,#82205,#82206);
#74353=AXIS2_PLACEMENT_3D('',#104274,#82207,#82208);
#74354=AXIS2_PLACEMENT_3D('',#104295,#82210,#82211);
#74355=AXIS2_PLACEMENT_3D('',#104302,#82212,#82213);
#74356=AXIS2_PLACEMENT_3D('',#104304,#82214,#82215);
#74357=AXIS2_PLACEMENT_3D('',#104337,#82217,#82218);
#74358=AXIS2_PLACEMENT_3D('',#104348,#82219,#82220);
#74359=AXIS2_PLACEMENT_3D('',#104354,#82224,#82225);
#74360=AXIS2_PLACEMENT_3D('',#104469,#82227,#82228);
#74361=AXIS2_PLACEMENT_3D('',#104586,#82231,#82232);
#74362=AXIS2_PLACEMENT_3D('',#104590,#82235,#82236);
#74363=AXIS2_PLACEMENT_3D('',#104701,#82238,#82239);
#74364=AXIS2_PLACEMENT_3D('',#104821,#82241,#82242);
#74365=AXIS2_PLACEMENT_3D('',#104846,#82243,#82244);
#74366=AXIS2_PLACEMENT_3D('',#105118,#82245,#82246);
#74367=AXIS2_PLACEMENT_3D('',#105121,#82249,#82250);
#74368=AXIS2_PLACEMENT_3D('',#105123,#82252,#82253);
#74369=AXIS2_PLACEMENT_3D('',#105124,#82254,#82255);
#74370=AXIS2_PLACEMENT_3D('',#105125,#82256,#82257);
#74371=AXIS2_PLACEMENT_3D('',#105151,#82258,#82259);
#74372=AXIS2_PLACEMENT_3D('',#105177,#82260,#82261);
#74373=AXIS2_PLACEMENT_3D('',#105191,#82262,#82263);
#74374=AXIS2_PLACEMENT_3D('',#105253,#82264,#82265);
#74375=AXIS2_PLACEMENT_3D('',#105336,#82266,#82267);
#74376=AXIS2_PLACEMENT_3D('',#105338,#82268,#82269);
#74377=AXIS2_PLACEMENT_3D('',#105493,#82271,#82272);
#74378=AXIS2_PLACEMENT_3D('',#105599,#82273,#82274);
#74379=AXIS2_PLACEMENT_3D('',#105793,#82276,#82277);
#74380=AXIS2_PLACEMENT_3D('',#106195,#82278,#82279);
#74381=AXIS2_PLACEMENT_3D('',#106196,#82280,#82281);
#74382=AXIS2_PLACEMENT_3D('',#106198,#82283,#82284);
#74383=AXIS2_PLACEMENT_3D('',#106200,#82286,#82287);
#74384=AXIS2_PLACEMENT_3D('',#106201,#82288,#82289);
#74385=AXIS2_PLACEMENT_3D('',#106486,#82291,#82292);
#74386=AXIS2_PLACEMENT_3D('',#106488,#82293,#82294);
#74387=AXIS2_PLACEMENT_3D('',#106491,#82296,#82297);
#74388=AXIS2_PLACEMENT_3D('',#106535,#82298,#82299);
#74389=AXIS2_PLACEMENT_3D('',#106673,#82300,#82301);
#74390=AXIS2_PLACEMENT_3D('',#106675,#82302,#82303);
#74391=AXIS2_PLACEMENT_3D('',#106827,#82304,#82305);
#74392=AXIS2_PLACEMENT_3D('',#106830,#82307,#82308);
#74393=AXIS2_PLACEMENT_3D('',#106831,#82309,#82310);
#74394=AXIS2_PLACEMENT_3D('',#106835,#82313,#82314);
#74395=AXIS2_PLACEMENT_3D('',#106848,#82316,#82317);
#74396=AXIS2_PLACEMENT_3D('',#106857,#82319,#82320);
#74397=AXIS2_PLACEMENT_3D('',#106868,#82323,#82324);
#74398=AXIS2_PLACEMENT_3D('',#106881,#82326,#82327);
#74399=AXIS2_PLACEMENT_3D('',#106883,#82329,#82330);
#74400=AXIS2_PLACEMENT_3D('',#106885,#82331,#82332);
#74401=AXIS2_PLACEMENT_3D('',#106887,#82334,#82335);
#74402=AXIS2_PLACEMENT_3D('',#106889,#82336,#82337);
#74403=AXIS2_PLACEMENT_3D('',#106891,#82338,#82339);
#74404=AXIS2_PLACEMENT_3D('',#106942,#82341,#82342);
#74405=AXIS2_PLACEMENT_3D('',#107038,#82343,#82344);
#74406=AXIS2_PLACEMENT_3D('',#107039,#82345,#82346);
#74407=AXIS2_PLACEMENT_3D('',#107059,#82347,#82348);
#74408=AXIS2_PLACEMENT_3D('',#107061,#82349,#82350);
#74409=AXIS2_PLACEMENT_3D('',#107062,#82351,#82352);
#74410=AXIS2_PLACEMENT_3D('',#107112,#82353,#82354);
#74411=AXIS2_PLACEMENT_3D('',#107192,#82355,#82356);
#74412=AXIS2_PLACEMENT_3D('',#107194,#82357,#82358);
#74413=AXIS2_PLACEMENT_3D('',#107324,#82360,#82361);
#74414=AXIS2_PLACEMENT_3D('',#107325,#82362,#82363);
#74415=AXIS2_PLACEMENT_3D('',#107339,#82364,#82365);
#74416=AXIS2_PLACEMENT_3D('',#107340,#82366,#82367);
#74417=AXIS2_PLACEMENT_3D('',#107456,#82368,#82369);
#74418=AXIS2_PLACEMENT_3D('',#107458,#82370,#82371);
#74419=AXIS2_PLACEMENT_3D('',#107479,#82373,#82374);
#74420=AXIS2_PLACEMENT_3D('',#107500,#82375,#82376);
#74421=AXIS2_PLACEMENT_3D('',#107503,#82378,#82379);
#74422=AXIS2_PLACEMENT_3D('',#107514,#82380,#82381);
#74423=AXIS2_PLACEMENT_3D('',#107515,#82382,#82383);
#74424=AXIS2_PLACEMENT_3D('',#107529,#82384,#82385);
#74425=AXIS2_PLACEMENT_3D('',#107580,#82386,#82387);
#74426=AXIS2_PLACEMENT_3D('',#107609,#82388,#82389);
#74427=AXIS2_PLACEMENT_3D('',#107623,#82391,#82392);
#74428=AXIS2_PLACEMENT_3D('',#107624,#82393,#82394);
#74429=AXIS2_PLACEMENT_3D('',#107627,#82396,#82397);
#74430=AXIS2_PLACEMENT_3D('',#107629,#82399,#82400);
#74431=AXIS2_PLACEMENT_3D('',#107631,#82401,#82402);
#74432=AXIS2_PLACEMENT_3D('',#107632,#82403,#82404);
#74433=AXIS2_PLACEMENT_3D('',#107633,#82405,#82406);
#74434=AXIS2_PLACEMENT_3D('',#107635,#82407,#82408);
#74435=AXIS2_PLACEMENT_3D('',#107863,#82410,#82411);
#74436=AXIS2_PLACEMENT_3D('',#107864,#82412,#82413);
#74437=AXIS2_PLACEMENT_3D('',#107866,#82414,#82415);
#74438=AXIS2_PLACEMENT_3D('',#107929,#82417,#82418);
#74439=AXIS2_PLACEMENT_3D('',#108218,#82419,#82420);
#74440=AXIS2_PLACEMENT_3D('',#108220,#82421,#82422);
#74441=AXIS2_PLACEMENT_3D('',#108221,#82423,#82424);
#74442=AXIS2_PLACEMENT_3D('',#108234,#82425,#82426);
#74443=AXIS2_PLACEMENT_3D('',#108235,#82427,#82428);
#74444=AXIS2_PLACEMENT_3D('',#108237,#82429,#82430);
#74445=AXIS2_PLACEMENT_3D('',#108282,#82432,#82433);
#74446=AXIS2_PLACEMENT_3D('',#108330,#82434,#82435);
#74447=AXIS2_PLACEMENT_3D('',#108333,#82437,#82438);
#74448=AXIS2_PLACEMENT_3D('',#108345,#82440,#82441);
#74449=AXIS2_PLACEMENT_3D('',#108346,#82442,#82443);
#74450=AXIS2_PLACEMENT_3D('',#108347,#82444,#82445);
#74451=AXIS2_PLACEMENT_3D('',#108349,#82446,#82447);
#74452=AXIS2_PLACEMENT_3D('',#108389,#82449,#82450);
#74453=AXIS2_PLACEMENT_3D('',#108391,#82451,#82452);
#74454=AXIS2_PLACEMENT_3D('',#108393,#82454,#82455);
#74455=AXIS2_PLACEMENT_3D('',#108395,#82456,#82457);
#74456=AXIS2_PLACEMENT_3D('',#108396,#82458,#82459);
#74457=AXIS2_PLACEMENT_3D('',#108397,#82460,#82461);
#74458=AXIS2_PLACEMENT_3D('',#108399,#82462,#82463);
#74459=AXIS2_PLACEMENT_3D('',#108432,#82465,#82466);
#74460=AXIS2_PLACEMENT_3D('',#108443,#82467,#82468);
#74461=AXIS2_PLACEMENT_3D('',#108445,#82469,#82470);
#74462=AXIS2_PLACEMENT_3D('',#108478,#82472,#82473);
#74463=AXIS2_PLACEMENT_3D('',#108489,#82474,#82475);
#74464=AXIS2_PLACEMENT_3D('',#108491,#82477,#82478);
#74465=AXIS2_PLACEMENT_3D('',#108493,#82479,#82480);
#74466=AXIS2_PLACEMENT_3D('',#108526,#82482,#82483);
#74467=AXIS2_PLACEMENT_3D('',#108537,#82484,#82485);
#74468=AXIS2_PLACEMENT_3D('',#108539,#82486,#82487);
#74469=AXIS2_PLACEMENT_3D('',#108572,#82489,#82490);
#74470=AXIS2_PLACEMENT_3D('',#108583,#82491,#82492);
#74471=AXIS2_PLACEMENT_3D('',#108585,#82494,#82495);
#74472=AXIS2_PLACEMENT_3D('',#108588,#82497,#82498);
#74473=AXIS2_PLACEMENT_3D('',#108591,#82501,#82502);
#74474=AXIS2_PLACEMENT_3D('',#108592,#82503,#82504);
#74475=AXIS2_PLACEMENT_3D('',#108593,#82505,#82506);
#74476=AXIS2_PLACEMENT_3D('',#108598,#82509,#82510);
#74477=AXIS2_PLACEMENT_3D('',#108599,#82511,#82512);
#74478=AXIS2_PLACEMENT_3D('',#108603,#82515,#82516);
#74479=AXIS2_PLACEMENT_3D('',#108605,#82517,#82518);
#74480=AXIS2_PLACEMENT_3D('',#108607,#82520,#82521);
#74481=AXIS2_PLACEMENT_3D('',#108611,#82524,#82525);
#74482=AXIS2_PLACEMENT_3D('',#108613,#82526,#82527);
#74483=AXIS2_PLACEMENT_3D('',#108615,#82529,#82530);
#74484=AXIS2_PLACEMENT_3D('',#108619,#82533,#82534);
#74485=AXIS2_PLACEMENT_3D('',#108621,#82535,#82536);
#74486=AXIS2_PLACEMENT_3D('',#108623,#82538,#82539);
#74487=AXIS2_PLACEMENT_3D('',#108627,#82542,#82543);
#74488=AXIS2_PLACEMENT_3D('',#108629,#82544,#82545);
#74489=AXIS2_PLACEMENT_3D('',#108631,#82547,#82548);
#74490=AXIS2_PLACEMENT_3D('',#108635,#82551,#82552);
#74491=AXIS2_PLACEMENT_3D('',#108638,#82554,#82555);
#74492=AXIS2_PLACEMENT_3D('',#108639,#82556,#82557);
#74493=AXIS2_PLACEMENT_3D('',#108643,#82560,#82561);
#74494=AXIS2_PLACEMENT_3D('',#108646,#82563,#82564);
#74495=AXIS2_PLACEMENT_3D('',#108647,#82565,#82566);
#74496=AXIS2_PLACEMENT_3D('',#108651,#82569,#82570);
#74497=AXIS2_PLACEMENT_3D('',#108654,#82572,#82573);
#74498=AXIS2_PLACEMENT_3D('',#108655,#82574,#82575);
#74499=AXIS2_PLACEMENT_3D('',#108657,#82577,#82578);
#74500=AXIS2_PLACEMENT_3D('placement',#108658,#82579,#82580);
#74501=AXIS2_PLACEMENT_3D('',#108659,#82581,#82582);
#74502=AXIS2_PLACEMENT_3D('',#108677,#82583,#82584);
#74503=AXIS2_PLACEMENT_3D('',#108680,#82586,#82587);
#74504=AXIS2_PLACEMENT_3D('',#108681,#82588,#82589);
#74505=AXIS2_PLACEMENT_3D('',#108682,#82590,#82591);
#74506=AXIS2_PLACEMENT_3D('',#108694,#82592,#82593);
#74507=AXIS2_PLACEMENT_3D('',#108705,#82595,#82596);
#74508=AXIS2_PLACEMENT_3D('',#108706,#82597,#82598);
#74509=AXIS2_PLACEMENT_3D('',#108847,#82609,#82610);
#74510=AXIS2_PLACEMENT_3D('',#108849,#82611,#82612);
#74511=AXIS2_PLACEMENT_3D('',#108853,#82613,#82614);
#74512=AXIS2_PLACEMENT_3D('',#108856,#82615,#82616);
#74513=AXIS2_PLACEMENT_3D('',#108860,#82618,#82619);
#74514=AXIS2_PLACEMENT_3D('',#108862,#82621,#82622);
#74515=AXIS2_PLACEMENT_3D('',#108865,#82623,#82624);
#74516=AXIS2_PLACEMENT_3D('',#108866,#82625,#82626);
#74517=AXIS2_PLACEMENT_3D('',#108867,#82627,#82628);
#74518=AXIS2_PLACEMENT_3D('',#108868,#82629,#82630);
#74519=AXIS2_PLACEMENT_3D('',#108871,#82631,#82632);
#74520=AXIS2_PLACEMENT_3D('',#108874,#82635,#82636);
#74521=AXIS2_PLACEMENT_3D('',#108877,#82637,#82638);
#74522=AXIS2_PLACEMENT_3D('',#108878,#82639,#82640);
#74523=AXIS2_PLACEMENT_3D('',#108879,#82641,#82642);
#74524=AXIS2_PLACEMENT_3D('',#108880,#82643,#82644);
#74525=AXIS2_PLACEMENT_3D('',#108883,#82645,#82646);
#74526=AXIS2_PLACEMENT_3D('',#108886,#82649,#82650);
#74527=AXIS2_PLACEMENT_3D('',#108889,#82651,#82652);
#74528=AXIS2_PLACEMENT_3D('',#108892,#82654,#82655);
#74529=AXIS2_PLACEMENT_3D('',#108894,#82657,#82658);
#74530=AXIS2_PLACEMENT_3D('',#108895,#82659,#82660);
#74531=AXIS2_PLACEMENT_3D('',#108896,#82661,#82662);
#74532=AXIS2_PLACEMENT_3D('',#108899,#82663,#82664);
#74533=AXIS2_PLACEMENT_3D('',#108902,#82666,#82667);
#74534=AXIS2_PLACEMENT_3D('',#108915,#82669,#82670);
#74535=AXIS2_PLACEMENT_3D('',#108916,#82671,#82672);
#74536=AXIS2_PLACEMENT_3D('',#108917,#82673,#82674);
#74537=AXIS2_PLACEMENT_3D('',#108918,#82675,#82676);
#74538=AXIS2_PLACEMENT_3D('',#108921,#82677,#82678);
#74539=AXIS2_PLACEMENT_3D('',#108935,#82681,#82682);
#74540=AXIS2_PLACEMENT_3D('',#108936,#82683,#82684);
#74541=AXIS2_PLACEMENT_3D('',#108937,#82685,#82686);
#74542=AXIS2_PLACEMENT_3D('',#108938,#82687,#82688);
#74543=AXIS2_PLACEMENT_3D('',#108941,#82689,#82690);
#74544=AXIS2_PLACEMENT_3D('',#108944,#82693,#82694);
#74545=AXIS2_PLACEMENT_3D('',#108945,#82695,#82696);
#74546=AXIS2_PLACEMENT_3D('',#108946,#82697,#82698);
#74547=AXIS2_PLACEMENT_3D('',#108948,#82699,#82700);
#74548=AXIS2_PLACEMENT_3D('',#108951,#82702,#82703);
#74549=AXIS2_PLACEMENT_3D('',#108953,#82705,#82706);
#74550=AXIS2_PLACEMENT_3D('',#108954,#82707,#82708);
#74551=AXIS2_PLACEMENT_3D('',#108955,#82709,#82710);
#74552=AXIS2_PLACEMENT_3D('',#108956,#82711,#82712);
#74553=AXIS2_PLACEMENT_3D('',#108957,#82713,#82714);
#74554=AXIS2_PLACEMENT_3D('',#108961,#82716,#82717);
#74555=AXIS2_PLACEMENT_3D('',#108963,#82719,#82720);
#74556=AXIS2_PLACEMENT_3D('',#108969,#82724,#82725);
#74557=AXIS2_PLACEMENT_3D('',#108971,#82726,#82727);
#74558=AXIS2_PLACEMENT_3D('',#108973,#82729,#82730);
#74559=AXIS2_PLACEMENT_3D('',#108977,#82733,#82734);
#74560=AXIS2_PLACEMENT_3D('',#108979,#82735,#82736);
#74561=AXIS2_PLACEMENT_3D('',#108981,#82738,#82739);
#74562=AXIS2_PLACEMENT_3D('',#108987,#82743,#82744);
#74563=AXIS2_PLACEMENT_3D('',#108989,#82745,#82746);
#74564=AXIS2_PLACEMENT_3D('',#108991,#82748,#82749);
#74565=AXIS2_PLACEMENT_3D('',#108999,#82754,#82755);
#74566=AXIS2_PLACEMENT_3D('',#109000,#82756,#82757);
#74567=AXIS2_PLACEMENT_3D('',#109002,#82758,#82759);
#74568=AXIS2_PLACEMENT_3D('',#109004,#82761,#82762);
#74569=AXIS2_PLACEMENT_3D('',#109008,#82764,#82765);
#74570=AXIS2_PLACEMENT_3D('',#109010,#82767,#82768);
#74571=AXIS2_PLACEMENT_3D('',#109016,#82772,#82773);
#74572=AXIS2_PLACEMENT_3D('',#109017,#82774,#82775);
#74573=AXIS2_PLACEMENT_3D('',#109018,#82776,#82777);
#74574=AXIS2_PLACEMENT_3D('',#109020,#82778,#82779);
#74575=AXIS2_PLACEMENT_3D('',#109022,#82781,#82782);
#74576=AXIS2_PLACEMENT_3D('',#109026,#82785,#82786);
#74577=AXIS2_PLACEMENT_3D('',#109028,#82787,#82788);
#74578=AXIS2_PLACEMENT_3D('',#109030,#82790,#82791);
#74579=AXIS2_PLACEMENT_3D('',#109034,#82794,#82795);
#74580=AXIS2_PLACEMENT_3D('',#109035,#82796,#82797);
#74581=AXIS2_PLACEMENT_3D('',#109036,#82798,#82799);
#74582=AXIS2_PLACEMENT_3D('',#109038,#82800,#82801);
#74583=AXIS2_PLACEMENT_3D('',#109040,#82803,#82804);
#74584=AXIS2_PLACEMENT_3D('',#109044,#82807,#82808);
#74585=AXIS2_PLACEMENT_3D('',#109045,#82809,#82810);
#74586=AXIS2_PLACEMENT_3D('',#109046,#82811,#82812);
#74587=AXIS2_PLACEMENT_3D('',#109049,#82813,#82814);
#74588=AXIS2_PLACEMENT_3D('',#109125,#82816,#82817);
#74589=AXIS2_PLACEMENT_3D('',#109127,#82819,#82820);
#74590=AXIS2_PLACEMENT_3D('',#109130,#82821,#82822);
#74591=AXIS2_PLACEMENT_3D('',#109134,#82825,#82826);
#74592=AXIS2_PLACEMENT_3D('',#109135,#82827,#82828);
#74593=AXIS2_PLACEMENT_3D('',#109138,#82829,#82830);
#74594=AXIS2_PLACEMENT_3D('',#109142,#82832,#82833);
#74595=AXIS2_PLACEMENT_3D('',#109144,#82834,#82835);
#74596=AXIS2_PLACEMENT_3D('',#109147,#82837,#82838);
#74597=AXIS2_PLACEMENT_3D('',#109148,#82839,#82840);
#74598=AXIS2_PLACEMENT_3D('',#109151,#82841,#82842);
#74599=AXIS2_PLACEMENT_3D('',#109155,#82844,#82845);
#74600=AXIS2_PLACEMENT_3D('',#109157,#82846,#82847);
#74601=AXIS2_PLACEMENT_3D('',#109160,#82849,#82850);
#74602=AXIS2_PLACEMENT_3D('',#109161,#82851,#82852);
#74603=AXIS2_PLACEMENT_3D('',#109164,#82853,#82854);
#74604=AXIS2_PLACEMENT_3D('',#109168,#82856,#82857);
#74605=AXIS2_PLACEMENT_3D('',#109171,#82859,#82860);
#74606=AXIS2_PLACEMENT_3D('',#109172,#82861,#82862);
#74607=AXIS2_PLACEMENT_3D('',#109176,#82864,#82865);
#74608=AXIS2_PLACEMENT_3D('',#109250,#82867,#82868);
#74609=AXIS2_PLACEMENT_3D('',#109253,#82869,#82870);
#74610=AXIS2_PLACEMENT_3D('',#109257,#82872,#82873);
#74611=AXIS2_PLACEMENT_3D('',#109260,#82875,#82876);
#74612=AXIS2_PLACEMENT_3D('',#109261,#82877,#82878);
#74613=AXIS2_PLACEMENT_3D('',#109264,#82879,#82880);
#74614=AXIS2_PLACEMENT_3D('',#109268,#82882,#82883);
#74615=AXIS2_PLACEMENT_3D('',#109271,#82885,#82886);
#74616=AXIS2_PLACEMENT_3D('',#109272,#82887,#82888);
#74617=AXIS2_PLACEMENT_3D('',#109275,#82889,#82890);
#74618=AXIS2_PLACEMENT_3D('',#109278,#82892,#82893);
#74619=AXIS2_PLACEMENT_3D('',#109280,#82895,#82896);
#74620=AXIS2_PLACEMENT_3D('',#109282,#82897,#82898);
#74621=AXIS2_PLACEMENT_3D('',#109286,#82900,#82901);
#74622=AXIS2_PLACEMENT_3D('',#109288,#82903,#82904);
#74623=AXIS2_PLACEMENT_3D('',#109290,#82905,#82906);
#74624=AXIS2_PLACEMENT_3D('',#109294,#82908,#82909);
#74625=AXIS2_PLACEMENT_3D('',#109296,#82911,#82912);
#74626=AXIS2_PLACEMENT_3D('',#109299,#82913,#82914);
#74627=AXIS2_PLACEMENT_3D('',#109302,#82916,#82917);
#74628=AXIS2_PLACEMENT_3D('',#109345,#82919,#82920);
#74629=AXIS2_PLACEMENT_3D('',#109372,#82921,#82922);
#74630=AXIS2_PLACEMENT_3D('',#109387,#82923,#82924);
#74631=AXIS2_PLACEMENT_3D('',#109389,#82925,#82926);
#74632=AXIS2_PLACEMENT_3D('',#109407,#82927,#82928);
#74633=AXIS2_PLACEMENT_3D('',#109439,#82929,#82930);
#74634=AXIS2_PLACEMENT_3D('',#109441,#82931,#82932);
#74635=AXIS2_PLACEMENT_3D('',#109442,#82933,#82934);
#74636=AXIS2_PLACEMENT_3D('',#109489,#82935,#82936);
#74637=AXIS2_PLACEMENT_3D('',#109511,#82937,#82938);
#74638=AXIS2_PLACEMENT_3D('',#109512,#82939,#82940);
#74639=AXIS2_PLACEMENT_3D('',#109515,#82941,#82942);
#74640=AXIS2_PLACEMENT_3D('',#109517,#82943,#82944);
#74641=AXIS2_PLACEMENT_3D('',#109518,#82945,#82946);
#74642=AXIS2_PLACEMENT_3D('',#109519,#82947,#82948);
#74643=AXIS2_PLACEMENT_3D('',#109522,#82949,#82950);
#74644=AXIS2_PLACEMENT_3D('',#109524,#82951,#82952);
#74645=AXIS2_PLACEMENT_3D('',#109525,#82953,#82954);
#74646=AXIS2_PLACEMENT_3D('',#109623,#82955,#82956);
#74647=AXIS2_PLACEMENT_3D('',#109689,#82957,#82958);
#74648=AXIS2_PLACEMENT_3D('',#109787,#82959,#82960);
#74649=AXIS2_PLACEMENT_3D('',#109853,#82961,#82962);
#74650=AXIS2_PLACEMENT_3D('',#109948,#82963,#82964);
#74651=AXIS2_PLACEMENT_3D('',#110011,#82965,#82966);
#74652=AXIS2_PLACEMENT_3D('',#110106,#82967,#82968);
#74653=AXIS2_PLACEMENT_3D('',#110169,#82969,#82970);
#74654=AXIS2_PLACEMENT_3D('',#110183,#82971,#82972);
#74655=AXIS2_PLACEMENT_3D('',#110185,#82973,#82974);
#74656=AXIS2_PLACEMENT_3D('',#110186,#82975,#82976);
#74657=AXIS2_PLACEMENT_3D('',#110200,#82977,#82978);
#74658=AXIS2_PLACEMENT_3D('',#110202,#82979,#82980);
#74659=AXIS2_PLACEMENT_3D('',#110203,#82981,#82982);
#74660=AXIS2_PLACEMENT_3D('',#110204,#82983,#82984);
#74661=AXIS2_PLACEMENT_3D('',#110207,#82985,#82986);
#74662=AXIS2_PLACEMENT_3D('',#110224,#82989,#82990);
#74663=AXIS2_PLACEMENT_3D('',#110231,#82991,#82992);
#74664=AXIS2_PLACEMENT_3D('',#110256,#82993,#82994);
#74665=AXIS2_PLACEMENT_3D('',#110258,#82995,#82996);
#74666=AXIS2_PLACEMENT_3D('',#110260,#82997,#82998);
#74667=AXIS2_PLACEMENT_3D('',#110261,#82999,#83000);
#74668=AXIS2_PLACEMENT_3D('',#110262,#83001,#83002);
#74669=AXIS2_PLACEMENT_3D('',#110265,#83005,#83006);
#74670=AXIS2_PLACEMENT_3D('',#110269,#83008,#83009);
#74671=AXIS2_PLACEMENT_3D('',#110291,#83011,#83012);
#74672=AXIS2_PLACEMENT_3D('',#110330,#83013,#83014);
#74673=AXIS2_PLACEMENT_3D('',#110333,#83017,#83018);
#74674=AXIS2_PLACEMENT_3D('',#110336,#83019,#83020);
#74675=AXIS2_PLACEMENT_3D('',#110340,#83022,#83023);
#74676=AXIS2_PLACEMENT_3D('',#110381,#83025,#83026);
#74677=AXIS2_PLACEMENT_3D('',#110497,#83027,#83028);
#74678=AXIS2_PLACEMENT_3D('',#110565,#83029,#83030);
#74679=AXIS2_PLACEMENT_3D('',#110568,#83031,#83032);
#74680=AXIS2_PLACEMENT_3D('',#110583,#83035,#83036);
#74681=AXIS2_PLACEMENT_3D('',#110584,#83037,#83038);
#74682=AXIS2_PLACEMENT_3D('',#110585,#83039,#83040);
#74683=AXIS2_PLACEMENT_3D('',#110588,#83041,#83042);
#74684=AXIS2_PLACEMENT_3D('',#110592,#83044,#83045);
#74685=AXIS2_PLACEMENT_3D('',#110633,#83047,#83048);
#74686=AXIS2_PLACEMENT_3D('',#110653,#83049,#83050);
#74687=AXIS2_PLACEMENT_3D('',#110657,#83052,#83053);
#74688=AXIS2_PLACEMENT_3D('',#110728,#83055,#83056);
#74689=AXIS2_PLACEMENT_3D('',#110730,#83057,#83058);
#74690=AXIS2_PLACEMENT_3D('',#110731,#83059,#83060);
#74691=AXIS2_PLACEMENT_3D('',#110732,#83061,#83062);
#74692=AXIS2_PLACEMENT_3D('',#110736,#83064,#83065);
#74693=AXIS2_PLACEMENT_3D('',#110899,#83067,#83068);
#74694=AXIS2_PLACEMENT_3D('',#110903,#83070,#83071);
#74695=AXIS2_PLACEMENT_3D('',#110918,#83073,#83074);
#74696=AXIS2_PLACEMENT_3D('',#110920,#83075,#83076);
#74697=AXIS2_PLACEMENT_3D('',#110921,#83077,#83078);
#74698=AXIS2_PLACEMENT_3D('',#110936,#83079,#83080);
#74699=AXIS2_PLACEMENT_3D('',#110949,#83081,#83082);
#74700=AXIS2_PLACEMENT_3D('',#110967,#83083,#83084);
#74701=AXIS2_PLACEMENT_3D('',#110969,#83085,#83086);
#74702=AXIS2_PLACEMENT_3D('',#110987,#83087,#83088);
#74703=AXIS2_PLACEMENT_3D('',#110993,#83089,#83090);
#74704=AXIS2_PLACEMENT_3D('',#110994,#83091,#83092);
#74705=AXIS2_PLACEMENT_3D('',#110997,#83093,#83094);
#74706=AXIS2_PLACEMENT_3D('',#111000,#83097,#83098);
#74707=AXIS2_PLACEMENT_3D('',#111005,#83101,#83102);
#74708=AXIS2_PLACEMENT_3D('',#111006,#83103,#83104);
#74709=AXIS2_PLACEMENT_3D('',#111019,#83107,#83108);
#74710=AXIS2_PLACEMENT_3D('',#111020,#83109,#83110);
#74711=AXIS2_PLACEMENT_3D('',#111121,#83112,#83113);
#74712=AXIS2_PLACEMENT_3D('',#111224,#83114,#83115);
#74713=AXIS2_PLACEMENT_3D('',#111362,#83116,#83117);
#74714=AXIS2_PLACEMENT_3D('',#111366,#83120,#83121);
#74715=AXIS2_PLACEMENT_3D('',#111370,#83123,#83124);
#74716=AXIS2_PLACEMENT_3D('',#111392,#83125,#83126);
#74717=AXIS2_PLACEMENT_3D('',#111393,#83127,#83128);
#74718=AXIS2_PLACEMENT_3D('',#111441,#83129,#83130);
#74719=AXIS2_PLACEMENT_3D('',#111442,#83131,#83132);
#74720=AXIS2_PLACEMENT_3D('',#111456,#83133,#83134);
#74721=AXIS2_PLACEMENT_3D('',#111457,#83135,#83136);
#74722=AXIS2_PLACEMENT_3D('',#111472,#83137,#83138);
#74723=AXIS2_PLACEMENT_3D('',#111507,#83139,#83140);
#74724=AXIS2_PLACEMENT_3D('',#111508,#83141,#83142);
#74725=AXIS2_PLACEMENT_3D('',#111531,#83145,#83146);
#74726=AXIS2_PLACEMENT_3D('',#111533,#83147,#83148);
#74727=AXIS2_PLACEMENT_3D('',#111652,#83150,#83151);
#74728=AXIS2_PLACEMENT_3D('',#111687,#83152,#83153);
#74729=AXIS2_PLACEMENT_3D('',#111730,#83154,#83155);
#74730=AXIS2_PLACEMENT_3D('',#111765,#83156,#83157);
#74731=AXIS2_PLACEMENT_3D('',#111832,#83161,#83162);
#74732=AXIS2_PLACEMENT_3D('',#111858,#83163,#83164);
#74733=AXIS2_PLACEMENT_3D('',#111878,#83165,#83166);
#74734=AXIS2_PLACEMENT_3D('',#111982,#83167,#83168);
#74735=AXIS2_PLACEMENT_3D('',#111992,#83171,#83172);
#74736=AXIS2_PLACEMENT_3D('',#111993,#83173,#83174);
#74737=AXIS2_PLACEMENT_3D('',#112059,#83176,#83177);
#74738=AXIS2_PLACEMENT_3D('',#112069,#83179,#83180);
#74739=AXIS2_PLACEMENT_3D('',#112070,#83181,#83182);
#74740=AXIS2_PLACEMENT_3D('',#112075,#83185,#83186);
#74741=AXIS2_PLACEMENT_3D('',#112076,#83187,#83188);
#74742=AXIS2_PLACEMENT_3D('',#112080,#83191,#83192);
#74743=AXIS2_PLACEMENT_3D('',#112108,#83194,#83195);
#74744=AXIS2_PLACEMENT_3D('',#112112,#83198,#83199);
#74745=AXIS2_PLACEMENT_3D('',#112123,#83200,#83201);
#74746=AXIS2_PLACEMENT_3D('',#112125,#83202,#83203);
#74747=AXIS2_PLACEMENT_3D('',#112126,#83204,#83205);
#74748=AXIS2_PLACEMENT_3D('',#112127,#83206,#83207);
#74749=AXIS2_PLACEMENT_3D('',#112133,#83211,#83212);
#74750=AXIS2_PLACEMENT_3D('',#112136,#83214,#83215);
#74751=AXIS2_PLACEMENT_3D('',#112137,#83216,#83217);
#74752=AXIS2_PLACEMENT_3D('',#112143,#83221,#83222);
#74753=AXIS2_PLACEMENT_3D('',#112147,#83224,#83225);
#74754=AXIS2_PLACEMENT_3D('',#112149,#83227,#83228);
#74755=AXIS2_PLACEMENT_3D('',#112153,#83231,#83232);
#74756=AXIS2_PLACEMENT_3D('',#112155,#83233,#83234);
#74757=AXIS2_PLACEMENT_3D('',#112156,#83235,#83236);
#74758=AXIS2_PLACEMENT_3D('',#112157,#83237,#83238);
#74759=AXIS2_PLACEMENT_3D('',#112170,#83240,#83241);
#74760=AXIS2_PLACEMENT_3D('',#112173,#83244,#83245);
#74761=AXIS2_PLACEMENT_3D('',#112200,#83246,#83247);
#74762=AXIS2_PLACEMENT_3D('',#112206,#83251,#83252);
#74763=AXIS2_PLACEMENT_3D('',#112209,#83254,#83255);
#74764=AXIS2_PLACEMENT_3D('',#112210,#83256,#83257);
#74765=AXIS2_PLACEMENT_3D('',#112302,#83261,#83262);
#74766=AXIS2_PLACEMENT_3D('',#112337,#83263,#83264);
#74767=AXIS2_PLACEMENT_3D('',#112393,#83266,#83267);
#74768=AXIS2_PLACEMENT_3D('',#112411,#83268,#83269);
#74769=AXIS2_PLACEMENT_3D('',#112476,#83270,#83271);
#74770=AXIS2_PLACEMENT_3D('',#112501,#83272,#83273);
#74771=AXIS2_PLACEMENT_3D('',#112587,#83277,#83278);
#74772=AXIS2_PLACEMENT_3D('',#112609,#83279,#83280);
#74773=AXIS2_PLACEMENT_3D('',#112733,#83281,#83282);
#74774=AXIS2_PLACEMENT_3D('',#112734,#83283,#83284);
#74775=AXIS2_PLACEMENT_3D('',#112739,#83286,#83287);
#74776=AXIS2_PLACEMENT_3D('',#112745,#83289,#83290);
#74777=AXIS2_PLACEMENT_3D('',#112811,#83292,#83293);
#74778=AXIS2_PLACEMENT_3D('',#112933,#83296,#83297);
#74779=AXIS2_PLACEMENT_3D('',#112989,#83299,#83300);
#74780=AXIS2_PLACEMENT_3D('',#113063,#83302,#83303);
#74781=AXIS2_PLACEMENT_3D('',#113077,#83304,#83305);
#74782=AXIS2_PLACEMENT_3D('',#113078,#83306,#83307);
#74783=AXIS2_PLACEMENT_3D('',#113079,#83308,#83309);
#74784=AXIS2_PLACEMENT_3D('',#113081,#83311,#83312);
#74785=AXIS2_PLACEMENT_3D('',#113094,#83314,#83315);
#74786=AXIS2_PLACEMENT_3D('',#113107,#83317,#83318);
#74787=AXIS2_PLACEMENT_3D('',#113109,#83319,#83320);
#74788=AXIS2_PLACEMENT_3D('',#113124,#83322,#83323);
#74789=AXIS2_PLACEMENT_3D('',#113125,#83324,#83325);
#74790=AXIS2_PLACEMENT_3D('',#113126,#83326,#83327);
#74791=AXIS2_PLACEMENT_3D('',#113199,#83329,#83330);
#74792=AXIS2_PLACEMENT_3D('',#113201,#83331,#83332);
#74793=AXIS2_PLACEMENT_3D('',#113215,#83334,#83335);
#74794=AXIS2_PLACEMENT_3D('',#113216,#83336,#83337);
#74795=AXIS2_PLACEMENT_3D('',#113230,#83339,#83340);
#74796=AXIS2_PLACEMENT_3D('',#113231,#83341,#83342);
#74797=AXIS2_PLACEMENT_3D('',#113233,#83343,#83344);
#74798=AXIS2_PLACEMENT_3D('',#113278,#83346,#83347);
#74799=AXIS2_PLACEMENT_3D('',#113329,#83348,#83349);
#74800=AXIS2_PLACEMENT_3D('',#113331,#83350,#83351);
#74801=AXIS2_PLACEMENT_3D('',#113332,#83352,#83353);
#74802=AXIS2_PLACEMENT_3D('',#113346,#83354,#83355);
#74803=AXIS2_PLACEMENT_3D('',#113348,#83356,#83357);
#74804=AXIS2_PLACEMENT_3D('',#113350,#83358,#83359);
#74805=AXIS2_PLACEMENT_3D('',#113351,#83360,#83361);
#74806=AXIS2_PLACEMENT_3D('',#113462,#83362,#83363);
#74807=AXIS2_PLACEMENT_3D('',#113483,#83364,#83365);
#74808=AXIS2_PLACEMENT_3D('',#113484,#83366,#83367);
#74809=AXIS2_PLACEMENT_3D('',#113486,#83368,#83369);
#74810=AXIS2_PLACEMENT_3D('',#113519,#83371,#83372);
#74811=AXIS2_PLACEMENT_3D('',#113544,#83373,#83374);
#74812=AXIS2_PLACEMENT_3D('',#113551,#83375,#83376);
#74813=AXIS2_PLACEMENT_3D('',#113569,#83377,#83378);
#74814=AXIS2_PLACEMENT_3D('',#113571,#83379,#83380);
#74815=AXIS2_PLACEMENT_3D('',#113595,#83381,#83382);
#74816=AXIS2_PLACEMENT_3D('',#113631,#83383,#83384);
#74817=AXIS2_PLACEMENT_3D('',#113632,#83385,#83386);
#74818=AXIS2_PLACEMENT_3D('',#113633,#83387,#83388);
#74819=AXIS2_PLACEMENT_3D('',#113635,#83389,#83390);
#74820=AXIS2_PLACEMENT_3D('',#113721,#83392,#83393);
#74821=AXIS2_PLACEMENT_3D('',#113722,#83394,#83395);
#74822=AXIS2_PLACEMENT_3D('',#113723,#83396,#83397);
#74823=AXIS2_PLACEMENT_3D('',#113741,#83399,#83400);
#74824=AXIS2_PLACEMENT_3D('',#113743,#83401,#83402);
#74825=AXIS2_PLACEMENT_3D('',#113758,#83404,#83405);
#74826=AXIS2_PLACEMENT_3D('',#113760,#83406,#83407);
#74827=AXIS2_PLACEMENT_3D('',#113890,#83408,#83409);
#74828=AXIS2_PLACEMENT_3D('',#113904,#83410,#83411);
#74829=AXIS2_PLACEMENT_3D('',#113905,#83412,#83413);
#74830=AXIS2_PLACEMENT_3D('',#113937,#83414,#83415);
#74831=AXIS2_PLACEMENT_3D('',#113939,#83416,#83417);
#74832=AXIS2_PLACEMENT_3D('',#113963,#83418,#83419);
#74833=AXIS2_PLACEMENT_3D('',#113984,#83421,#83422);
#74834=AXIS2_PLACEMENT_3D('',#114014,#83423,#83424);
#74835=AXIS2_PLACEMENT_3D('',#114038,#83425,#83426);
#74836=AXIS2_PLACEMENT_3D('',#114071,#83427,#83428);
#74837=AXIS2_PLACEMENT_3D('',#114089,#83429,#83430);
#74838=AXIS2_PLACEMENT_3D('',#114095,#83431,#83432);
#74839=AXIS2_PLACEMENT_3D('',#114115,#83433,#83434);
#74840=AXIS2_PLACEMENT_3D('',#114148,#83435,#83436);
#74841=AXIS2_PLACEMENT_3D('',#114172,#83437,#83438);
#74842=AXIS2_PLACEMENT_3D('',#114202,#83439,#83440);
#74843=AXIS2_PLACEMENT_3D('',#114235,#83442,#83443);
#74844=AXIS2_PLACEMENT_3D('',#114266,#83444,#83445);
#74845=AXIS2_PLACEMENT_3D('',#114269,#83446,#83447);
#74846=AXIS2_PLACEMENT_3D('',#114276,#83448,#83449);
#74847=AXIS2_PLACEMENT_3D('',#114314,#83451,#83452);
#74848=AXIS2_PLACEMENT_3D('',#114315,#83453,#83454);
#74849=AXIS2_PLACEMENT_3D('',#114316,#83455,#83456);
#74850=AXIS2_PLACEMENT_3D('',#114317,#83457,#83458);
#74851=AXIS2_PLACEMENT_3D('',#114359,#83460,#83461);
#74852=AXIS2_PLACEMENT_3D('',#114360,#83462,#83463);
#74853=AXIS2_PLACEMENT_3D('',#114361,#83464,#83465);
#74854=AXIS2_PLACEMENT_3D('',#114363,#83466,#83467);
#74855=AXIS2_PLACEMENT_3D('',#114378,#83469,#83470);
#74856=AXIS2_PLACEMENT_3D('',#114379,#83471,#83472);
#74857=AXIS2_PLACEMENT_3D('',#114380,#83473,#83474);
#74858=AXIS2_PLACEMENT_3D('',#114381,#83475,#83476);
#74859=AXIS2_PLACEMENT_3D('',#114383,#83478,#83479);
#74860=AXIS2_PLACEMENT_3D('',#114384,#83480,#83481);
#74861=AXIS2_PLACEMENT_3D('',#114385,#83482,#83483);
#74862=AXIS2_PLACEMENT_3D('',#114411,#83485,#83486);
#74863=AXIS2_PLACEMENT_3D('',#114413,#83487,#83488);
#74864=AXIS2_PLACEMENT_3D('',#114455,#83490,#83491);
#74865=AXIS2_PLACEMENT_3D('',#114457,#83493,#83494);
#74866=AXIS2_PLACEMENT_3D('',#114458,#83495,#83496);
#74867=AXIS2_PLACEMENT_3D('',#114459,#83497,#83498);
#74868=AXIS2_PLACEMENT_3D('',#114460,#83499,#83500);
#74869=AXIS2_PLACEMENT_3D('',#114462,#83501,#83502);
#74870=AXIS2_PLACEMENT_3D('',#114477,#83504,#83505);
#74871=AXIS2_PLACEMENT_3D('',#114478,#83506,#83507);
#74872=AXIS2_PLACEMENT_3D('',#114479,#83508,#83509);
#74873=AXIS2_PLACEMENT_3D('',#114481,#83510,#83511);
#74874=AXIS2_PLACEMENT_3D('',#114502,#83513,#83514);
#74875=AXIS2_PLACEMENT_3D('',#114528,#83515,#83516);
#74876=AXIS2_PLACEMENT_3D('',#114563,#83519,#83520);
#74877=AXIS2_PLACEMENT_3D('',#114564,#83521,#83522);
#74878=AXIS2_PLACEMENT_3D('',#114566,#83523,#83524);
#74879=AXIS2_PLACEMENT_3D('',#114567,#83525,#83526);
#74880=AXIS2_PLACEMENT_3D('',#114617,#83527,#83528);
#74881=AXIS2_PLACEMENT_3D('',#114667,#83529,#83530);
#74882=AXIS2_PLACEMENT_3D('',#114682,#83533,#83534);
#74883=AXIS2_PLACEMENT_3D('',#114683,#83535,#83536);
#74884=AXIS2_PLACEMENT_3D('',#114684,#83537,#83538);
#74885=AXIS2_PLACEMENT_3D('',#114686,#83539,#83540);
#74886=AXIS2_PLACEMENT_3D('',#114688,#83542,#83543);
#74887=AXIS2_PLACEMENT_3D('',#114740,#83545,#83546);
#74888=AXIS2_PLACEMENT_3D('',#114792,#83547,#83548);
#74889=AXIS2_PLACEMENT_3D('',#114828,#83549,#83550);
#74890=AXIS2_PLACEMENT_3D('',#114856,#83551,#83552);
#74891=AXIS2_PLACEMENT_3D('',#114883,#83553,#83554);
#74892=AXIS2_PLACEMENT_3D('',#114885,#83555,#83556);
#74893=AXIS2_PLACEMENT_3D('',#114900,#83558,#83559);
#74894=AXIS2_PLACEMENT_3D('',#114901,#83560,#83561);
#74895=AXIS2_PLACEMENT_3D('',#114902,#83562,#83563);
#74896=AXIS2_PLACEMENT_3D('',#114903,#83564,#83565);
#74897=AXIS2_PLACEMENT_3D('',#114919,#83567,#83568);
#74898=AXIS2_PLACEMENT_3D('',#114920,#83569,#83570);
#74899=AXIS2_PLACEMENT_3D('',#114921,#83571,#83572);
#74900=AXIS2_PLACEMENT_3D('',#114922,#83573,#83574);
#74901=AXIS2_PLACEMENT_3D('',#114923,#83575,#83576);
#74902=AXIS2_PLACEMENT_3D('',#114924,#83577,#83578);
#74903=AXIS2_PLACEMENT_3D('',#114957,#83580,#83581);
#74904=AXIS2_PLACEMENT_3D('',#114968,#83582,#83583);
#74905=AXIS2_PLACEMENT_3D('',#114994,#83585,#83586);
#74906=AXIS2_PLACEMENT_3D('',#114995,#83587,#83588);
#74907=AXIS2_PLACEMENT_3D('',#114997,#83590,#83591);
#74908=AXIS2_PLACEMENT_3D('',#114998,#83592,#83593);
#74909=AXIS2_PLACEMENT_3D('',#114999,#83594,#83595);
#74910=AXIS2_PLACEMENT_3D('',#115001,#83596,#83597);
#74911=AXIS2_PLACEMENT_3D('',#115016,#83599,#83600);
#74912=AXIS2_PLACEMENT_3D('',#115017,#83601,#83602);
#74913=AXIS2_PLACEMENT_3D('',#115018,#83603,#83604);
#74914=AXIS2_PLACEMENT_3D('',#115020,#83605,#83606);
#74915=AXIS2_PLACEMENT_3D('',#115034,#83608,#83609);
#74916=AXIS2_PLACEMENT_3D('',#115035,#83610,#83611);
#74917=AXIS2_PLACEMENT_3D('',#115036,#83612,#83613);
#74918=AXIS2_PLACEMENT_3D('',#115038,#83615,#83616);
#74919=AXIS2_PLACEMENT_3D('',#115041,#83619,#83620);
#74920=AXIS2_PLACEMENT_3D('',#115044,#83621,#83622);
#74921=AXIS2_PLACEMENT_3D('',#115061,#83625,#83626);
#74922=AXIS2_PLACEMENT_3D('',#115062,#83627,#83628);
#74923=AXIS2_PLACEMENT_3D('',#115105,#83629,#83630);
#74924=AXIS2_PLACEMENT_3D('',#115108,#83631,#83632);
#74925=AXIS2_PLACEMENT_3D('',#115126,#83634,#83635);
#74926=AXIS2_PLACEMENT_3D('',#115127,#83636,#83637);
#74927=AXIS2_PLACEMENT_3D('',#115245,#83638,#83639);
#74928=AXIS2_PLACEMENT_3D('',#115260,#83640,#83641);
#74929=AXIS2_PLACEMENT_3D('',#115264,#83643,#83644);
#74930=AXIS2_PLACEMENT_3D('',#115265,#83645,#83646);
#74931=AXIS2_PLACEMENT_3D('',#115400,#83647,#83648);
#74932=AXIS2_PLACEMENT_3D('',#115426,#83649,#83650);
#74933=AXIS2_PLACEMENT_3D('',#115428,#83651,#83652);
#74934=AXIS2_PLACEMENT_3D('',#115429,#83653,#83654);
#74935=AXIS2_PLACEMENT_3D('',#115516,#83655,#83656);
#74936=AXIS2_PLACEMENT_3D('',#115523,#83657,#83658);
#74937=AXIS2_PLACEMENT_3D('',#115588,#83659,#83660);
#74938=AXIS2_PLACEMENT_3D('',#115727,#83661,#83662);
#74939=AXIS2_PLACEMENT_3D('',#115785,#83663,#83664);
#74940=AXIS2_PLACEMENT_3D('',#115799,#83665,#83666);
#74941=AXIS2_PLACEMENT_3D('',#115909,#83667,#83668);
#74942=AXIS2_PLACEMENT_3D('',#115915,#83669,#83670);
#74943=AXIS2_PLACEMENT_3D('',#115916,#83671,#83672);
#74944=AXIS2_PLACEMENT_3D('',#115934,#83674,#83675);
#74945=AXIS2_PLACEMENT_3D('',#115937,#83677,#83678);
#74946=AXIS2_PLACEMENT_3D('',#115951,#83679,#83680);
#74947=AXIS2_PLACEMENT_3D('',#115952,#83681,#83682);
#74948=AXIS2_PLACEMENT_3D('',#115953,#83683,#83684);
#74949=AXIS2_PLACEMENT_3D('',#116039,#83686,#83687);
#74950=AXIS2_PLACEMENT_3D('',#116041,#83688,#83689);
#74951=AXIS2_PLACEMENT_3D('',#116042,#83690,#83691);
#74952=AXIS2_PLACEMENT_3D('',#116062,#83692,#83693);
#74953=AXIS2_PLACEMENT_3D('',#116098,#83694,#83695);
#74954=AXIS2_PLACEMENT_3D('',#116117,#83696,#83697);
#74955=AXIS2_PLACEMENT_3D('',#116124,#83698,#83699);
#74956=AXIS2_PLACEMENT_3D('',#116160,#83700,#83701);
#74957=AXIS2_PLACEMENT_3D('',#116162,#83702,#83703);
#74958=AXIS2_PLACEMENT_3D('',#116173,#83704,#83705);
#74959=AXIS2_PLACEMENT_3D('',#116175,#83706,#83707);
#74960=AXIS2_PLACEMENT_3D('',#116208,#83709,#83710);
#74961=AXIS2_PLACEMENT_3D('',#116241,#83711,#83712);
#74962=AXIS2_PLACEMENT_3D('',#116242,#83713,#83714);
#74963=AXIS2_PLACEMENT_3D('',#116301,#83715,#83716);
#74964=AXIS2_PLACEMENT_3D('',#116389,#83717,#83718);
#74965=AXIS2_PLACEMENT_3D('',#116391,#83719,#83720);
#74966=AXIS2_PLACEMENT_3D('',#116393,#83721,#83722);
#74967=AXIS2_PLACEMENT_3D('',#116394,#83723,#83724);
#74968=AXIS2_PLACEMENT_3D('',#116526,#83725,#83726);
#74969=AXIS2_PLACEMENT_3D('',#116541,#83727,#83728);
#74970=AXIS2_PLACEMENT_3D('',#116543,#83729,#83730);
#74971=AXIS2_PLACEMENT_3D('',#116655,#83732,#83733);
#74972=AXIS2_PLACEMENT_3D('',#116698,#83734,#83735);
#74973=AXIS2_PLACEMENT_3D('',#116755,#83736,#83737);
#74974=AXIS2_PLACEMENT_3D('',#116874,#83738,#83739);
#74975=AXIS2_PLACEMENT_3D('',#116883,#83740,#83741);
#74976=AXIS2_PLACEMENT_3D('',#116888,#83744,#83745);
#74977=AXIS2_PLACEMENT_3D('',#116889,#83746,#83747);
#74978=AXIS2_PLACEMENT_3D('',#116901,#83749,#83750);
#74979=AXIS2_PLACEMENT_3D('',#116915,#83753,#83754);
#74980=AXIS2_PLACEMENT_3D('',#116917,#83755,#83756);
#74981=AXIS2_PLACEMENT_3D('',#116932,#83758,#83759);
#74982=AXIS2_PLACEMENT_3D('',#116933,#83760,#83761);
#74983=AXIS2_PLACEMENT_3D('',#116947,#83762,#83763);
#74984=AXIS2_PLACEMENT_3D('',#116948,#83764,#83765);
#74985=AXIS2_PLACEMENT_3D('',#116949,#83766,#83767);
#74986=AXIS2_PLACEMENT_3D('',#116951,#83769,#83770);
#74987=AXIS2_PLACEMENT_3D('',#116966,#83772,#83773);
#74988=AXIS2_PLACEMENT_3D('',#116967,#83774,#83775);
#74989=AXIS2_PLACEMENT_3D('',#116968,#83776,#83777);
#74990=AXIS2_PLACEMENT_3D('',#117012,#83778,#83779);
#74991=AXIS2_PLACEMENT_3D('',#117159,#83780,#83781);
#74992=AXIS2_PLACEMENT_3D('',#117331,#83782,#83783);
#74993=AXIS2_PLACEMENT_3D('',#117332,#83784,#83785);
#74994=AXIS2_PLACEMENT_3D('',#117380,#83786,#83787);
#74995=AXIS2_PLACEMENT_3D('',#117468,#83788,#83789);
#74996=AXIS2_PLACEMENT_3D('',#117496,#83790,#83791);
#74997=AXIS2_PLACEMENT_3D('',#117749,#83793,#83794);
#74998=AXIS2_PLACEMENT_3D('',#117751,#83795,#83796);
#74999=AXIS2_PLACEMENT_3D('',#117752,#83797,#83798);
#75000=AXIS2_PLACEMENT_3D('',#117753,#83799,#83800);
#75001=AXIS2_PLACEMENT_3D('',#117755,#83801,#83802);
#75002=AXIS2_PLACEMENT_3D('',#117756,#83803,#83804);
#75003=AXIS2_PLACEMENT_3D('',#117894,#83806,#83807);
#75004=AXIS2_PLACEMENT_3D('',#117930,#83808,#83809);
#75005=AXIS2_PLACEMENT_3D('',#117934,#83812,#83813);
#75006=AXIS2_PLACEMENT_3D('',#117947,#83815,#83816);
#75007=AXIS2_PLACEMENT_3D('',#117949,#83818,#83819);
#75008=AXIS2_PLACEMENT_3D('',#117950,#83820,#83821);
#75009=AXIS2_PLACEMENT_3D('',#117952,#83822,#83823);
#75010=AXIS2_PLACEMENT_3D('',#117967,#83825,#83826);
#75011=AXIS2_PLACEMENT_3D('',#117968,#83827,#83828);
#75012=AXIS2_PLACEMENT_3D('',#118022,#83831,#83832);
#75013=AXIS2_PLACEMENT_3D('',#118023,#83833,#83834);
#75014=AXIS2_PLACEMENT_3D('',#118024,#83835,#83836);
#75015=AXIS2_PLACEMENT_3D('',#118025,#83837,#83838);
#75016=AXIS2_PLACEMENT_3D('',#118027,#83840,#83841);
#75017=AXIS2_PLACEMENT_3D('',#118028,#83842,#83843);
#75018=AXIS2_PLACEMENT_3D('',#118032,#83846,#83847);
#75019=AXIS2_PLACEMENT_3D('',#118045,#83849,#83850);
#75020=AXIS2_PLACEMENT_3D('',#118083,#83852,#83853);
#75021=AXIS2_PLACEMENT_3D('',#118144,#83854,#83855);
#75022=AXIS2_PLACEMENT_3D('',#118389,#83856,#83857);
#75023=AXIS2_PLACEMENT_3D('',#118422,#83858,#83859);
#75024=AXIS2_PLACEMENT_3D('',#118423,#83860,#83861);
#75025=AXIS2_PLACEMENT_3D('',#118586,#83863,#83864);
#75026=AXIS2_PLACEMENT_3D('',#118588,#83865,#83866);
#75027=AXIS2_PLACEMENT_3D('',#118589,#83867,#83868);
#75028=AXIS2_PLACEMENT_3D('',#118795,#83869,#83870);
#75029=AXIS2_PLACEMENT_3D('',#118809,#83871,#83872);
#75030=AXIS2_PLACEMENT_3D('',#118827,#83873,#83874);
#75031=AXIS2_PLACEMENT_3D('',#118931,#83875,#83876);
#75032=AXIS2_PLACEMENT_3D('',#119054,#83877,#83878);
#75033=AXIS2_PLACEMENT_3D('',#119122,#83879,#83880);
#75034=AXIS2_PLACEMENT_3D('',#119211,#83881,#83882);
#75035=AXIS2_PLACEMENT_3D('',#119299,#83883,#83884);
#75036=AXIS2_PLACEMENT_3D('',#119300,#83885,#83886);
#75037=AXIS2_PLACEMENT_3D('',#119302,#83887,#83888);
#75038=AXIS2_PLACEMENT_3D('',#119304,#83890,#83891);
#75039=AXIS2_PLACEMENT_3D('',#119496,#83892,#83893);
#75040=AXIS2_PLACEMENT_3D('',#119719,#83894,#83895);
#75041=AXIS2_PLACEMENT_3D('',#119755,#83896,#83897);
#75042=AXIS2_PLACEMENT_3D('',#119864,#83898,#83899);
#75043=AXIS2_PLACEMENT_3D('',#119916,#83901,#83902);
#75044=AXIS2_PLACEMENT_3D('',#119918,#83903,#83904);
#75045=AXIS2_PLACEMENT_3D('',#119919,#83905,#83906);
#75046=AXIS2_PLACEMENT_3D('',#120085,#83907,#83908);
#75047=AXIS2_PLACEMENT_3D('',#120087,#83909,#83910);
#75048=AXIS2_PLACEMENT_3D('',#120160,#83912,#83913);
#75049=AXIS2_PLACEMENT_3D('',#120171,#83914,#83915);
#75050=AXIS2_PLACEMENT_3D('',#120173,#83917,#83918);
#75051=AXIS2_PLACEMENT_3D('',#120187,#83920,#83921);
#75052=AXIS2_PLACEMENT_3D('',#120201,#83922,#83923);
#75053=AXIS2_PLACEMENT_3D('',#120209,#83924,#83925);
#75054=AXIS2_PLACEMENT_3D('',#120247,#83926,#83927);
#75055=AXIS2_PLACEMENT_3D('',#120301,#83928,#83929);
#75056=AXIS2_PLACEMENT_3D('',#120315,#83930,#83931);
#75057=AXIS2_PLACEMENT_3D('',#120509,#83932,#83933);
#75058=AXIS2_PLACEMENT_3D('',#120511,#83934,#83935);
#75059=AXIS2_PLACEMENT_3D('',#120572,#83936,#83937);
#75060=AXIS2_PLACEMENT_3D('',#120594,#83938,#83939);
#75061=AXIS2_PLACEMENT_3D('',#120608,#83940,#83941);
#75062=AXIS2_PLACEMENT_3D('',#120650,#83942,#83943);
#75063=AXIS2_PLACEMENT_3D('',#120694,#83944,#83945);
#75064=AXIS2_PLACEMENT_3D('',#120695,#83946,#83947);
#75065=AXIS2_PLACEMENT_3D('',#120697,#83948,#83949);
#75066=AXIS2_PLACEMENT_3D('',#120730,#83951,#83952);
#75067=AXIS2_PLACEMENT_3D('',#120741,#83953,#83954);
#75068=AXIS2_PLACEMENT_3D('',#120743,#83955,#83956);
#75069=AXIS2_PLACEMENT_3D('',#120816,#83958,#83959);
#75070=AXIS2_PLACEMENT_3D('',#120827,#83960,#83961);
#75071=AXIS2_PLACEMENT_3D('',#120829,#83963,#83964);
#75072=AXIS2_PLACEMENT_3D('',#120832,#83966,#83967);
#75073=AXIS2_PLACEMENT_3D('',#120833,#83968,#83969);
#75074=AXIS2_PLACEMENT_3D('',#120835,#83971,#83972);
#75075=AXIS2_PLACEMENT_3D('',#120837,#83973,#83974);
#75076=AXIS2_PLACEMENT_3D('',#120910,#83976,#83977);
#75077=AXIS2_PLACEMENT_3D('',#120921,#83978,#83979);
#75078=AXIS2_PLACEMENT_3D('',#120923,#83980,#83981);
#75079=AXIS2_PLACEMENT_3D('',#120956,#83983,#83984);
#75080=AXIS2_PLACEMENT_3D('',#120967,#83985,#83986);
#75081=AXIS2_PLACEMENT_3D('',#120981,#83988,#83989);
#75082=AXIS2_PLACEMENT_3D('',#121037,#83990,#83991);
#75083=AXIS2_PLACEMENT_3D('',#121071,#83992,#83993);
#75084=AXIS2_PLACEMENT_3D('',#121077,#83994,#83995);
#75085=AXIS2_PLACEMENT_3D('',#121253,#83996,#83997);
#75086=AXIS2_PLACEMENT_3D('',#121312,#83998,#83999);
#75087=AXIS2_PLACEMENT_3D('',#121313,#84000,#84001);
#75088=AXIS2_PLACEMENT_3D('',#121317,#84003,#84004);
#75089=AXIS2_PLACEMENT_3D('',#121318,#84005,#84006);
#75090=AXIS2_PLACEMENT_3D('',#121352,#84007,#84008);
#75091=AXIS2_PLACEMENT_3D('',#121386,#84009,#84010);
#75092=AXIS2_PLACEMENT_3D('',#121440,#84011,#84012);
#75093=AXIS2_PLACEMENT_3D('',#121518,#84013,#84014);
#75094=AXIS2_PLACEMENT_3D('',#121540,#84015,#84016);
#75095=AXIS2_PLACEMENT_3D('',#121553,#84017,#84018);
#75096=AXIS2_PLACEMENT_3D('',#121567,#84019,#84020);
#75097=AXIS2_PLACEMENT_3D('',#121615,#84021,#84022);
#75098=AXIS2_PLACEMENT_3D('',#121648,#84023,#84024);
#75099=AXIS2_PLACEMENT_3D('',#121858,#84025,#84026);
#75100=AXIS2_PLACEMENT_3D('',#121922,#84027,#84028);
#75101=AXIS2_PLACEMENT_3D('',#122036,#84029,#84030);
#75102=AXIS2_PLACEMENT_3D('',#122116,#84031,#84032);
#75103=AXIS2_PLACEMENT_3D('',#122133,#84033,#84034);
#75104=AXIS2_PLACEMENT_3D('',#122147,#84035,#84036);
#75105=AXIS2_PLACEMENT_3D('',#122157,#84037,#84038);
#75106=AXIS2_PLACEMENT_3D('',#122171,#84039,#84040);
#75107=AXIS2_PLACEMENT_3D('',#122180,#84041,#84042);
#75108=AXIS2_PLACEMENT_3D('',#122247,#84044,#84045);
#75109=AXIS2_PLACEMENT_3D('',#122291,#84046,#84047);
#75110=AXIS2_PLACEMENT_3D('',#122327,#84048,#84049);
#75111=AXIS2_PLACEMENT_3D('',#122333,#84053,#84054);
#75112=AXIS2_PLACEMENT_3D('',#122336,#84056,#84057);
#75113=AXIS2_PLACEMENT_3D('',#122337,#84058,#84059);
#75114=AXIS2_PLACEMENT_3D('',#122341,#84062,#84063);
#75115=AXIS2_PLACEMENT_3D('',#122344,#84065,#84066);
#75116=AXIS2_PLACEMENT_3D('',#122345,#84067,#84068);
#75117=AXIS2_PLACEMENT_3D('',#122347,#84069,#84070);
#75118=AXIS2_PLACEMENT_3D('',#122349,#84072,#84073);
#75119=AXIS2_PLACEMENT_3D('',#122355,#84077,#84078);
#75120=AXIS2_PLACEMENT_3D('',#122358,#84080,#84081);
#75121=AXIS2_PLACEMENT_3D('',#122359,#84082,#84083);
#75122=AXIS2_PLACEMENT_3D('',#122363,#84086,#84087);
#75123=AXIS2_PLACEMENT_3D('',#122365,#84088,#84089);
#75124=AXIS2_PLACEMENT_3D('',#122367,#84091,#84092);
#75125=AXIS2_PLACEMENT_3D('',#122370,#84094,#84095);
#75126=AXIS2_PLACEMENT_3D('',#122371,#84096,#84097);
#75127=AXIS2_PLACEMENT_3D('',#122375,#84100,#84101);
#75128=AXIS2_PLACEMENT_3D('',#122378,#84103,#84104);
#75129=AXIS2_PLACEMENT_3D('',#122379,#84105,#84106);
#75130=AXIS2_PLACEMENT_3D('',#122381,#84108,#84109);
#75131=AXIS2_PLACEMENT_3D('',#122385,#84112,#84113);
#75132=AXIS2_PLACEMENT_3D('',#122388,#84115,#84116);
#75133=AXIS2_PLACEMENT_3D('',#122389,#84117,#84118);
#75134=AXIS2_PLACEMENT_3D('',#122391,#84120,#84121);
#75135=AXIS2_PLACEMENT_3D('',#122392,#84122,#84123);
#75136=AXIS2_PLACEMENT_3D('',#122393,#84124,#84125);
#75137=AXIS2_PLACEMENT_3D('placement',#122394,#84126,#84127);
#75138=AXIS2_PLACEMENT_3D('',#122567,#84128,#84129);
#75139=AXIS2_PLACEMENT_3D('',#122612,#84130,#84131);
#75140=AXIS2_PLACEMENT_3D('',#122894,#84132,#84133);
#75141=AXIS2_PLACEMENT_3D('',#122895,#84134,#84135);
#75142=AXIS2_PLACEMENT_3D('',#122897,#84136,#84137);
#75143=AXIS2_PLACEMENT_3D('',#122899,#84138,#84139);
#75144=AXIS2_PLACEMENT_3D('',#123036,#84140,#84141);
#75145=AXIS2_PLACEMENT_3D('',#123053,#84142,#84143);
#75146=AXIS2_PLACEMENT_3D('',#123173,#84144,#84145);
#75147=AXIS2_PLACEMENT_3D('',#123236,#84146,#84147);
#75148=AXIS2_PLACEMENT_3D('',#123237,#84148,#84149);
#75149=AXIS2_PLACEMENT_3D('',#123239,#84150,#84151);
#75150=AXIS2_PLACEMENT_3D('',#123296,#84152,#84153);
#75151=AXIS2_PLACEMENT_3D('',#123298,#84154,#84155);
#75152=AXIS2_PLACEMENT_3D('',#123299,#84156,#84157);
#75153=AXIS2_PLACEMENT_3D('',#123300,#84158,#84159);
#75154=AXIS2_PLACEMENT_3D('',#123302,#84160,#84161);
#75155=AXIS2_PLACEMENT_3D('',#123303,#84162,#84163);
#75156=AXIS2_PLACEMENT_3D('',#123305,#84164,#84165);
#75157=AXIS2_PLACEMENT_3D('',#123448,#84167,#84168);
#75158=AXIS2_PLACEMENT_3D('',#123790,#84169,#84170);
#75159=AXIS2_PLACEMENT_3D('',#124359,#84172,#84173);
#75160=AXIS2_PLACEMENT_3D('',#124636,#84174,#84175);
#75161=AXIS2_PLACEMENT_3D('',#127288,#84177,#84178);
#75162=AXIS2_PLACEMENT_3D('',#129518,#84179,#84180);
#75163=AXIS2_PLACEMENT_3D('',#129543,#84181,#84182);
#75164=AXIS2_PLACEMENT_3D('',#129544,#84183,#84184);
#75165=AXIS2_PLACEMENT_3D('',#129546,#84185,#84186);
#75166=AXIS2_PLACEMENT_3D('',#129547,#84187,#84188);
#75167=AXIS2_PLACEMENT_3D('',#129616,#84189,#84190);
#75168=AXIS2_PLACEMENT_3D('',#129666,#84191,#84192);
#75169=AXIS2_PLACEMENT_3D('',#129737,#84193,#84194);
#75170=AXIS2_PLACEMENT_3D('',#129739,#84195,#84196);
#75171=AXIS2_PLACEMENT_3D('',#129939,#84197,#84198);
#75172=AXIS2_PLACEMENT_3D('',#129941,#84200,#84201);
#75173=AXIS2_PLACEMENT_3D('',#129943,#84202,#84203);
#75174=AXIS2_PLACEMENT_3D('',#129945,#84204,#84205);
#75175=AXIS2_PLACEMENT_3D('',#129946,#84206,#84207);
#75176=AXIS2_PLACEMENT_3D('',#129948,#84209,#84210);
#75177=AXIS2_PLACEMENT_3D('placement',#129950,#84212,#84213);
#75178=AXIS2_PLACEMENT_3D('placement',#129951,#84214,#84215);
#75179=AXIS2_PLACEMENT_3D('placement',#129952,#84216,#84217);
#75180=AXIS2_PLACEMENT_3D('',#129953,#84218,#84219);
#75181=AXIS2_PLACEMENT_3D('',#129956,#84220,#84221);
#75182=AXIS2_PLACEMENT_3D('',#129960,#84223,#84224);
#75183=AXIS2_PLACEMENT_3D('',#129962,#84226,#84227);
#75184=AXIS2_PLACEMENT_3D('',#129965,#84228,#84229);
#75185=AXIS2_PLACEMENT_3D('',#129966,#84230,#84231);
#75186=AXIS2_PLACEMENT_3D('',#129967,#84232,#84233);
#75187=AXIS2_PLACEMENT_3D('',#129968,#84234,#84235);
#75188=AXIS2_PLACEMENT_3D('',#129971,#84236,#84237);
#75189=AXIS2_PLACEMENT_3D('',#129985,#84240,#84241);
#75190=AXIS2_PLACEMENT_3D('',#129986,#84242,#84243);
#75191=AXIS2_PLACEMENT_3D('',#129987,#84244,#84245);
#75192=AXIS2_PLACEMENT_3D('',#129988,#84246,#84247);
#75193=AXIS2_PLACEMENT_3D('',#129991,#84248,#84249);
#75194=AXIS2_PLACEMENT_3D('',#130005,#84252,#84253);
#75195=AXIS2_PLACEMENT_3D('',#130006,#84254,#84255);
#75196=AXIS2_PLACEMENT_3D('',#130007,#84256,#84257);
#75197=AXIS2_PLACEMENT_3D('',#130008,#84258,#84259);
#75198=AXIS2_PLACEMENT_3D('',#130011,#84260,#84261);
#75199=AXIS2_PLACEMENT_3D('',#130014,#84264,#84265);
#75200=AXIS2_PLACEMENT_3D('',#130017,#84266,#84267);
#75201=AXIS2_PLACEMENT_3D('',#130018,#84268,#84269);
#75202=AXIS2_PLACEMENT_3D('',#130019,#84270,#84271);
#75203=AXIS2_PLACEMENT_3D('',#130020,#84272,#84273);
#75204=AXIS2_PLACEMENT_3D('',#130023,#84274,#84275);
#75205=AXIS2_PLACEMENT_3D('',#130026,#84278,#84279);
#75206=AXIS2_PLACEMENT_3D('',#130030,#84281,#84282);
#75207=AXIS2_PLACEMENT_3D('',#130032,#84284,#84285);
#75208=AXIS2_PLACEMENT_3D('',#130036,#84288,#84289);
#75209=AXIS2_PLACEMENT_3D('',#130039,#84291,#84292);
#75210=AXIS2_PLACEMENT_3D('',#130040,#84293,#84294);
#75211=AXIS2_PLACEMENT_3D('',#130044,#84297,#84298);
#75212=AXIS2_PLACEMENT_3D('',#130047,#84300,#84301);
#75213=AXIS2_PLACEMENT_3D('',#130048,#84302,#84303);
#75214=AXIS2_PLACEMENT_3D('',#130052,#84306,#84307);
#75215=AXIS2_PLACEMENT_3D('',#130055,#84309,#84310);
#75216=AXIS2_PLACEMENT_3D('',#130056,#84311,#84312);
#75217=AXIS2_PLACEMENT_3D('',#130060,#84315,#84316);
#75218=AXIS2_PLACEMENT_3D('',#130064,#84318,#84319);
#75219=AXIS2_PLACEMENT_3D('',#130068,#84321,#84322);
#75220=AXIS2_PLACEMENT_3D('',#130071,#84324,#84325);
#75221=AXIS2_PLACEMENT_3D('',#130072,#84326,#84327);
#75222=AXIS2_PLACEMENT_3D('',#130075,#84328,#84329);
#75223=AXIS2_PLACEMENT_3D('',#130079,#84331,#84332);
#75224=AXIS2_PLACEMENT_3D('',#130081,#84334,#84335);
#75225=AXIS2_PLACEMENT_3D('',#130084,#84336,#84337);
#75226=AXIS2_PLACEMENT_3D('',#130085,#84338,#84339);
#75227=AXIS2_PLACEMENT_3D('',#130086,#84340,#84341);
#75228=AXIS2_PLACEMENT_3D('',#130087,#84342,#84343);
#75229=AXIS2_PLACEMENT_3D('',#130090,#84344,#84345);
#75230=AXIS2_PLACEMENT_3D('',#130093,#84348,#84349);
#75231=AXIS2_PLACEMENT_3D('',#130096,#84350,#84351);
#75232=AXIS2_PLACEMENT_3D('',#130097,#84352,#84353);
#75233=AXIS2_PLACEMENT_3D('',#130098,#84354,#84355);
#75234=AXIS2_PLACEMENT_3D('',#130099,#84356,#84357);
#75235=AXIS2_PLACEMENT_3D('',#130102,#84358,#84359);
#75236=AXIS2_PLACEMENT_3D('',#130105,#84362,#84363);
#75237=AXIS2_PLACEMENT_3D('',#130108,#84364,#84365);
#75238=AXIS2_PLACEMENT_3D('',#130109,#84366,#84367);
#75239=AXIS2_PLACEMENT_3D('',#130110,#84368,#84369);
#75240=AXIS2_PLACEMENT_3D('',#130111,#84370,#84371);
#75241=AXIS2_PLACEMENT_3D('',#130114,#84372,#84373);
#75242=AXIS2_PLACEMENT_3D('',#130117,#84376,#84377);
#75243=AXIS2_PLACEMENT_3D('',#130120,#84378,#84379);
#75244=AXIS2_PLACEMENT_3D('',#130121,#84380,#84381);
#75245=AXIS2_PLACEMENT_3D('',#130122,#84382,#84383);
#75246=AXIS2_PLACEMENT_3D('',#130123,#84384,#84385);
#75247=AXIS2_PLACEMENT_3D('',#130126,#84388,#84389);
#75248=AXIS2_PLACEMENT_3D('',#130128,#84391,#84392);
#75249=AXIS2_PLACEMENT_3D('',#130131,#84393,#84394);
#75250=AXIS2_PLACEMENT_3D('',#130134,#84396,#84397);
#75251=AXIS2_PLACEMENT_3D('',#130136,#84399,#84400);
#75252=AXIS2_PLACEMENT_3D('',#130138,#84401,#84402);
#75253=AXIS2_PLACEMENT_3D('',#130139,#84403,#84404);
#75254=AXIS2_PLACEMENT_3D('',#130140,#84405,#84406);
#75255=AXIS2_PLACEMENT_3D('',#130142,#84407,#84408);
#75256=AXIS2_PLACEMENT_3D('',#130154,#84410,#84411);
#75257=AXIS2_PLACEMENT_3D('',#130155,#84412,#84413);
#75258=AXIS2_PLACEMENT_3D('',#130156,#84414,#84415);
#75259=AXIS2_PLACEMENT_3D('',#130158,#84416,#84417);
#75260=AXIS2_PLACEMENT_3D('',#130170,#84419,#84420);
#75261=AXIS2_PLACEMENT_3D('',#130171,#84421,#84422);
#75262=AXIS2_PLACEMENT_3D('',#130172,#84423,#84424);
#75263=AXIS2_PLACEMENT_3D('',#130174,#84425,#84426);
#75264=AXIS2_PLACEMENT_3D('',#130176,#84428,#84429);
#75265=AXIS2_PLACEMENT_3D('',#130178,#84430,#84431);
#75266=AXIS2_PLACEMENT_3D('',#130179,#84432,#84433);
#75267=AXIS2_PLACEMENT_3D('',#130180,#84434,#84435);
#75268=AXIS2_PLACEMENT_3D('',#130182,#84437,#84438);
#75269=AXIS2_PLACEMENT_3D('',#130186,#84440,#84441);
#75270=AXIS2_PLACEMENT_3D('',#130190,#84443,#84444);
#75271=AXIS2_PLACEMENT_3D('',#130194,#84446,#84447);
#75272=AXIS2_PLACEMENT_3D('',#130198,#84449,#84450);
#75273=AXIS2_PLACEMENT_3D('',#130202,#84453,#84454);
#75274=AXIS2_PLACEMENT_3D('',#130204,#84455,#84456);
#75275=AXIS2_PLACEMENT_3D('',#130206,#84457,#84458);
#75276=AXIS2_PLACEMENT_3D('',#130208,#84460,#84461);
#75277=AXIS2_PLACEMENT_3D('',#130210,#84462,#84463);
#75278=AXIS2_PLACEMENT_3D('',#130211,#84464,#84465);
#75279=AXIS2_PLACEMENT_3D('',#130212,#84466,#84467);
#75280=AXIS2_PLACEMENT_3D('',#130214,#84468,#84469);
#75281=AXIS2_PLACEMENT_3D('',#130216,#84471,#84472);
#75282=AXIS2_PLACEMENT_3D('',#130218,#84473,#84474);
#75283=AXIS2_PLACEMENT_3D('',#130219,#84475,#84476);
#75284=AXIS2_PLACEMENT_3D('',#130220,#84477,#84478);
#75285=AXIS2_PLACEMENT_3D('',#130222,#84479,#84480);
#75286=AXIS2_PLACEMENT_3D('',#130224,#84482,#84483);
#75287=AXIS2_PLACEMENT_3D('',#130226,#84484,#84485);
#75288=AXIS2_PLACEMENT_3D('',#130227,#84486,#84487);
#75289=AXIS2_PLACEMENT_3D('',#130228,#84488,#84489);
#75290=AXIS2_PLACEMENT_3D('',#130230,#84490,#84491);
#75291=AXIS2_PLACEMENT_3D('',#130232,#84493,#84494);
#75292=AXIS2_PLACEMENT_3D('',#130234,#84495,#84496);
#75293=AXIS2_PLACEMENT_3D('',#130235,#84497,#84498);
#75294=AXIS2_PLACEMENT_3D('',#130236,#84499,#84500);
#75295=AXIS2_PLACEMENT_3D('',#130238,#84502,#84503);
#75296=AXIS2_PLACEMENT_3D('',#130241,#84506,#84507);
#75297=AXIS2_PLACEMENT_3D('',#130242,#84508,#84509);
#75298=AXIS2_PLACEMENT_3D('',#130244,#84511,#84512);
#75299=AXIS2_PLACEMENT_3D('',#130247,#84515,#84516);
#75300=AXIS2_PLACEMENT_3D('',#130249,#84518,#84519);
#75301=AXIS2_PLACEMENT_3D('',#130252,#84522,#84523);
#75302=AXIS2_PLACEMENT_3D('',#130253,#84524,#84525);
#75303=AXIS2_PLACEMENT_3D('',#130256,#84528,#84529);
#75304=AXIS2_PLACEMENT_3D('',#130257,#84530,#84531);
#75305=AXIS2_PLACEMENT_3D('',#130258,#84532,#84533);
#75306=AXIS2_PLACEMENT_3D('',#130259,#84534,#84535);
#75307=AXIS2_PLACEMENT_3D('',#130260,#84536,#84537);
#75308=AXIS2_PLACEMENT_3D('placement',#130261,#84538,#84539);
#75309=AXIS2_PLACEMENT_3D('placement',#130262,#84540,#84541);
#75310=AXIS2_PLACEMENT_3D('placement',#130263,#84542,#84543);
#75311=AXIS2_PLACEMENT_3D('placement',#130264,#84544,#84545);
#75312=AXIS2_PLACEMENT_3D('placement',#130265,#84546,#84547);
#75313=AXIS2_PLACEMENT_3D('placement',#130266,#84548,#84549);
#75314=AXIS2_PLACEMENT_3D('placement',#130267,#84550,#84551);
#75315=AXIS2_PLACEMENT_3D('',#130268,#84552,#84553);
#75316=AXIS2_PLACEMENT_3D('',#130270,#84554,#84555);
#75317=AXIS2_PLACEMENT_3D('',#130272,#84556,#84557);
#75318=AXIS2_PLACEMENT_3D('',#130273,#84558,#84559);
#75319=AXIS2_PLACEMENT_3D('',#130292,#84562,#84563);
#75320=AXIS2_PLACEMENT_3D('',#130363,#84566,#84567);
#75321=AXIS2_PLACEMENT_3D('',#130364,#84568,#84569);
#75322=AXIS2_PLACEMENT_3D('',#130365,#84570,#84571);
#75323=AXIS2_PLACEMENT_3D('',#130375,#84572,#84573);
#75324=AXIS2_PLACEMENT_3D('',#130435,#84575,#84576);
#75325=AXIS2_PLACEMENT_3D('',#130436,#84577,#84578);
#75326=AXIS2_PLACEMENT_3D('',#130438,#84579,#84580);
#75327=AXIS2_PLACEMENT_3D('',#130439,#84581,#84582);
#75328=AXIS2_PLACEMENT_3D('',#130442,#84583,#84584);
#75329=AXIS2_PLACEMENT_3D('',#130443,#84585,#84586);
#75330=AXIS2_PLACEMENT_3D('',#130445,#84588,#84589);
#75331=AXIS2_PLACEMENT_3D('',#130447,#84591,#84592);
#75332=AXIS2_PLACEMENT_3D('',#131819,#84594,#84595);
#75333=AXIS2_PLACEMENT_3D('',#132352,#84596,#84597);
#75334=AXIS2_PLACEMENT_3D('',#132355,#84598,#84599);
#75335=AXIS2_PLACEMENT_3D('',#132356,#84600,#84601);
#75336=AXIS2_PLACEMENT_3D('',#132358,#84602,#84603);
#75337=AXIS2_PLACEMENT_3D('',#132359,#84604,#84605);
#75338=AXIS2_PLACEMENT_3D('',#132537,#84606,#84607);
#75339=AXIS2_PLACEMENT_3D('',#132539,#84608,#84609);
#75340=AXIS2_PLACEMENT_3D('',#132540,#84610,#84611);
#75341=AXIS2_PLACEMENT_3D('',#132718,#84612,#84613);
#75342=AXIS2_PLACEMENT_3D('',#132720,#84614,#84615);
#75343=AXIS2_PLACEMENT_3D('',#132721,#84616,#84617);
#75344=AXIS2_PLACEMENT_3D('',#132722,#84618,#84619);
#75345=AXIS2_PLACEMENT_3D('',#132725,#84620,#84621);
#75346=AXIS2_PLACEMENT_3D('',#132727,#84622,#84623);
#75347=AXIS2_PLACEMENT_3D('',#132729,#84624,#84625);
#75348=AXIS2_PLACEMENT_3D('',#132730,#84626,#84627);
#75349=AXIS2_PLACEMENT_3D('',#132731,#84628,#84629);
#75350=AXIS2_PLACEMENT_3D('',#132734,#84631,#84632);
#75351=AXIS2_PLACEMENT_3D('',#132735,#84633,#84634);
#75352=AXIS2_PLACEMENT_3D('',#132739,#84636,#84637);
#75353=AXIS2_PLACEMENT_3D('',#132741,#84638,#84639);
#75354=AXIS2_PLACEMENT_3D('',#132743,#84640,#84641);
#75355=AXIS2_PLACEMENT_3D('',#132745,#84642,#84643);
#75356=AXIS2_PLACEMENT_3D('',#132747,#84644,#84645);
#75357=AXIS2_PLACEMENT_3D('',#132749,#84646,#84647);
#75358=AXIS2_PLACEMENT_3D('',#132751,#84648,#84649);
#75359=AXIS2_PLACEMENT_3D('',#132753,#84650,#84651);
#75360=AXIS2_PLACEMENT_3D('',#132755,#84652,#84653);
#75361=AXIS2_PLACEMENT_3D('',#132757,#84654,#84655);
#75362=AXIS2_PLACEMENT_3D('',#132759,#84656,#84657);
#75363=AXIS2_PLACEMENT_3D('',#132761,#84658,#84659);
#75364=AXIS2_PLACEMENT_3D('',#132763,#84660,#84661);
#75365=AXIS2_PLACEMENT_3D('',#132765,#84662,#84663);
#75366=AXIS2_PLACEMENT_3D('',#132767,#84664,#84665);
#75367=AXIS2_PLACEMENT_3D('',#132768,#84666,#84667);
#75368=AXIS2_PLACEMENT_3D('',#132770,#84668,#84669);
#75369=AXIS2_PLACEMENT_3D('',#132772,#84670,#84671);
#75370=AXIS2_PLACEMENT_3D('',#132774,#84672,#84673);
#75371=AXIS2_PLACEMENT_3D('',#132776,#84674,#84675);
#75372=AXIS2_PLACEMENT_3D('',#132778,#84676,#84677);
#75373=AXIS2_PLACEMENT_3D('',#132780,#84678,#84679);
#75374=AXIS2_PLACEMENT_3D('',#132782,#84680,#84681);
#75375=AXIS2_PLACEMENT_3D('',#132784,#84682,#84683);
#75376=AXIS2_PLACEMENT_3D('',#132786,#84684,#84685);
#75377=AXIS2_PLACEMENT_3D('',#132788,#84686,#84687);
#75378=AXIS2_PLACEMENT_3D('',#132790,#84688,#84689);
#75379=AXIS2_PLACEMENT_3D('',#132792,#84690,#84691);
#75380=AXIS2_PLACEMENT_3D('',#132794,#84692,#84693);
#75381=AXIS2_PLACEMENT_3D('',#132796,#84694,#84695);
#75382=AXIS2_PLACEMENT_3D('',#132798,#84696,#84697);
#75383=AXIS2_PLACEMENT_3D('',#132799,#84698,#84699);
#75384=AXIS2_PLACEMENT_3D('',#132800,#84700,#84701);
#75385=AXIS2_PLACEMENT_3D('',#132803,#84702,#84703);
#75386=AXIS2_PLACEMENT_3D('',#132804,#84704,#84705);
#75387=AXIS2_PLACEMENT_3D('',#132870,#84707,#84708);
#75388=AXIS2_PLACEMENT_3D('',#132872,#84709,#84710);
#75389=AXIS2_PLACEMENT_3D('',#133722,#84712,#84713);
#75390=AXIS2_PLACEMENT_3D('',#134013,#84714,#84715);
#75391=AXIS2_PLACEMENT_3D('',#134608,#84716,#84717);
#75392=AXIS2_PLACEMENT_3D('',#135479,#84718,#84719);
#75393=AXIS2_PLACEMENT_3D('',#136336,#84720,#84721);
#75394=AXIS2_PLACEMENT_3D('',#136531,#84722,#84723);
#75395=AXIS2_PLACEMENT_3D('',#137126,#84724,#84725);
#75396=AXIS2_PLACEMENT_3D('',#137269,#84726,#84727);
#75397=AXIS2_PLACEMENT_3D('',#137863,#84728,#84729);
#75398=AXIS2_PLACEMENT_3D('',#137864,#84730,#84731);
#75399=AXIS2_PLACEMENT_3D('',#160509,#84732,#84733);
#75400=AXIS2_PLACEMENT_3D('',#160510,#84734,#84735);
#75401=AXIS2_PLACEMENT_3D('',#160819,#84736,#84737);
#75402=AXIS2_PLACEMENT_3D('',#160820,#84738,#84739);
#75403=AXIS2_PLACEMENT_3D('',#161129,#84740,#84741);
#75404=AXIS2_PLACEMENT_3D('',#161130,#84742,#84743);
#75405=AXIS2_PLACEMENT_3D('',#161439,#84744,#84745);
#75406=AXIS2_PLACEMENT_3D('',#161440,#84746,#84747);
#75407=AXIS2_PLACEMENT_3D('',#161749,#84748,#84749);
#75408=AXIS2_PLACEMENT_3D('',#161750,#84750,#84751);
#75409=AXIS2_PLACEMENT_3D('',#162059,#84752,#84753);
#75410=AXIS2_PLACEMENT_3D('',#163950,#84754,#84755);
#75411=AXIS2_PLACEMENT_3D('',#163951,#84756,#84757);
#75412=AXIS2_PLACEMENT_3D('',#163960,#84758,#84759);
#75413=AXIS2_PLACEMENT_3D('',#163961,#84760,#84761);
#75414=AXIS2_PLACEMENT_3D('',#163964,#84763,#84764);
#75415=AXIS2_PLACEMENT_3D('',#163965,#84765,#84766);
#75416=AXIS2_PLACEMENT_3D('',#163967,#84767,#84768);
#75417=AXIS2_PLACEMENT_3D('',#163968,#84769,#84770);
#75418=AXIS2_PLACEMENT_3D('',#163969,#84771,#84772);
#75419=AXIS2_PLACEMENT_3D('',#163975,#84774,#84775);
#75420=AXIS2_PLACEMENT_3D('',#163980,#84776,#84777);
#75421=AXIS2_PLACEMENT_3D('',#163981,#84778,#84779);
#75422=AXIS2_PLACEMENT_3D('',#163984,#84781,#84782);
#75423=AXIS2_PLACEMENT_3D('',#163985,#84783,#84784);
#75424=AXIS2_PLACEMENT_3D('',#163987,#84785,#84786);
#75425=AXIS2_PLACEMENT_3D('',#163988,#84787,#84788);
#75426=AXIS2_PLACEMENT_3D('',#163989,#84789,#84790);
#75427=AXIS2_PLACEMENT_3D('',#163995,#84792,#84793);
#75428=AXIS2_PLACEMENT_3D('',#164000,#84794,#84795);
#75429=AXIS2_PLACEMENT_3D('',#164001,#84796,#84797);
#75430=AXIS2_PLACEMENT_3D('',#164004,#84799,#84800);
#75431=AXIS2_PLACEMENT_3D('',#164005,#84801,#84802);
#75432=AXIS2_PLACEMENT_3D('',#164007,#84803,#84804);
#75433=AXIS2_PLACEMENT_3D('',#164008,#84805,#84806);
#75434=AXIS2_PLACEMENT_3D('',#164009,#84807,#84808);
#75435=AXIS2_PLACEMENT_3D('',#164015,#84810,#84811);
#75436=AXIS2_PLACEMENT_3D('',#164020,#84812,#84813);
#75437=AXIS2_PLACEMENT_3D('',#164602,#84814,#84815);
#75438=AXIS2_PLACEMENT_3D('',#164605,#84817,#84818);
#75439=AXIS2_PLACEMENT_3D('',#164606,#84819,#84820);
#75440=AXIS2_PLACEMENT_3D('',#164608,#84821,#84822);
#75441=AXIS2_PLACEMENT_3D('',#164610,#84824,#84825);
#75442=AXIS2_PLACEMENT_3D('',#164612,#84826,#84827);
#75443=AXIS2_PLACEMENT_3D('',#164616,#84829,#84830);
#75444=AXIS2_PLACEMENT_3D('',#164620,#84832,#84833);
#75445=AXIS2_PLACEMENT_3D('',#164624,#84835,#84836);
#75446=AXIS2_PLACEMENT_3D('',#164629,#84839,#84840);
#75447=AXIS2_PLACEMENT_3D('',#164633,#84842,#84843);
#75448=AXIS2_PLACEMENT_3D('',#164637,#84845,#84846);
#75449=AXIS2_PLACEMENT_3D('',#164640,#84848,#84849);
#75450=AXIS2_PLACEMENT_3D('',#164641,#84850,#84851);
#75451=AXIS2_PLACEMENT_3D('',#164642,#84852,#84853);
#75452=AXIS2_PLACEMENT_3D('',#164643,#84854,#84855);
#75453=AXIS2_PLACEMENT_3D('',#164644,#84856,#84857);
#75454=AXIS2_PLACEMENT_3D('',#164953,#84858,#84859);
#75455=AXIS2_PLACEMENT_3D('',#164955,#84861,#84862);
#75456=AXIS2_PLACEMENT_3D('',#164957,#84864,#84865);
#75457=AXIS2_PLACEMENT_3D('',#164958,#84866,#84867);
#75458=AXIS2_PLACEMENT_3D('',#164959,#84868,#84869);
#75459=AXIS2_PLACEMENT_3D('',#164960,#84870,#84871);
#75460=AXIS2_PLACEMENT_3D('',#164961,#84872,#84873);
#75461=AXIS2_PLACEMENT_3D('',#164962,#84874,#84875);
#75462=AXIS2_PLACEMENT_3D('',#164963,#84876,#84877);
#75463=AXIS2_PLACEMENT_3D('',#165085,#84878,#84879);
#75464=AXIS2_PLACEMENT_3D('',#165086,#84880,#84881);
#75465=AXIS2_PLACEMENT_3D('',#165087,#84882,#84883);
#75466=AXIS2_PLACEMENT_3D('',#165094,#84884,#84885);
#75467=AXIS2_PLACEMENT_3D('',#165101,#84886,#84887);
#75468=AXIS2_PLACEMENT_3D('',#165108,#84888,#84889);
#75469=AXIS2_PLACEMENT_3D('',#165115,#84890,#84891);
#75470=AXIS2_PLACEMENT_3D('',#165116,#84892,#84893);
#75471=AXIS2_PLACEMENT_3D('',#165117,#84894,#84895);
#75472=AXIS2_PLACEMENT_3D('',#165118,#84896,#84897);
#75473=AXIS2_PLACEMENT_3D('',#165119,#84898,#84899);
#75474=AXIS2_PLACEMENT_3D('',#165120,#84900,#84901);
#75475=AXIS2_PLACEMENT_3D('',#165121,#84902,#84903);
#75476=AXIS2_PLACEMENT_3D('',#165122,#84904,#84905);
#75477=AXIS2_PLACEMENT_3D('',#165231,#84906,#84907);
#75478=AXIS2_PLACEMENT_3D('',#165232,#84908,#84909);
#75479=AXIS2_PLACEMENT_3D('',#165233,#84910,#84911);
#75480=AXIS2_PLACEMENT_3D('',#165234,#84912,#84913);
#75481=AXIS2_PLACEMENT_3D('placement',#165235,#84914,#84915);
#75482=AXIS2_PLACEMENT_3D('',#165236,#84916,#84917);
#75483=AXIS2_PLACEMENT_3D('',#165238,#84918,#84919);
#75484=AXIS2_PLACEMENT_3D('',#165240,#84920,#84921);
#75485=AXIS2_PLACEMENT_3D('',#165241,#84922,#84923);
#75486=AXIS2_PLACEMENT_3D('',#165242,#84924,#84925);
#75487=AXIS2_PLACEMENT_3D('',#165244,#84926,#84927);
#75488=AXIS2_PLACEMENT_3D('',#165246,#84928,#84929);
#75489=AXIS2_PLACEMENT_3D('',#165247,#84930,#84931);
#75490=AXIS2_PLACEMENT_3D('',#165248,#84932,#84933);
#75491=AXIS2_PLACEMENT_3D('',#165251,#84935,#84936);
#75492=AXIS2_PLACEMENT_3D('',#165252,#84937,#84938);
#75493=AXIS2_PLACEMENT_3D('',#165254,#84939,#84940);
#75494=AXIS2_PLACEMENT_3D('',#165256,#84942,#84943);
#75495=AXIS2_PLACEMENT_3D('',#165258,#84944,#84945);
#75496=AXIS2_PLACEMENT_3D('',#165261,#84947,#84948);
#75497=AXIS2_PLACEMENT_3D('',#165262,#84949,#84950);
#75498=AXIS2_PLACEMENT_3D('',#165264,#84951,#84952);
#75499=AXIS2_PLACEMENT_3D('',#165267,#84954,#84955);
#75500=AXIS2_PLACEMENT_3D('',#165268,#84956,#84957);
#75501=AXIS2_PLACEMENT_3D('',#165270,#84958,#84959);
#75502=AXIS2_PLACEMENT_3D('',#165272,#84961,#84962);
#75503=AXIS2_PLACEMENT_3D('',#165275,#84963,#84964);
#75504=AXIS2_PLACEMENT_3D('',#165277,#84965,#84966);
#75505=AXIS2_PLACEMENT_3D('',#165281,#84968,#84969);
#75506=AXIS2_PLACEMENT_3D('',#165285,#84971,#84972);
#75507=AXIS2_PLACEMENT_3D('',#165289,#84974,#84975);
#75508=AXIS2_PLACEMENT_3D('',#165292,#84977,#84978);
#75509=AXIS2_PLACEMENT_3D('',#165295,#84979,#84980);
#75510=AXIS2_PLACEMENT_3D('',#165299,#84982,#84983);
#75511=AXIS2_PLACEMENT_3D('',#165303,#84985,#84986);
#75512=AXIS2_PLACEMENT_3D('',#165305,#84987,#84988);
#75513=AXIS2_PLACEMENT_3D('',#165307,#84989,#84990);
#75514=AXIS2_PLACEMENT_3D('',#165311,#84992,#84993);
#75515=AXIS2_PLACEMENT_3D('',#165315,#84995,#84996);
#75516=AXIS2_PLACEMENT_3D('',#165319,#84998,#84999);
#75517=AXIS2_PLACEMENT_3D('',#165323,#85001,#85002);
#75518=AXIS2_PLACEMENT_3D('',#165327,#85004,#85005);
#75519=AXIS2_PLACEMENT_3D('',#165331,#85007,#85008);
#75520=AXIS2_PLACEMENT_3D('',#165335,#85010,#85011);
#75521=AXIS2_PLACEMENT_3D('',#165339,#85013,#85014);
#75522=AXIS2_PLACEMENT_3D('',#165343,#85016,#85017);
#75523=AXIS2_PLACEMENT_3D('',#165347,#85019,#85020);
#75524=AXIS2_PLACEMENT_3D('',#165351,#85022,#85023);
#75525=AXIS2_PLACEMENT_3D('',#165355,#85025,#85026);
#75526=AXIS2_PLACEMENT_3D('',#165359,#85028,#85029);
#75527=AXIS2_PLACEMENT_3D('',#165363,#85031,#85032);
#75528=AXIS2_PLACEMENT_3D('',#165367,#85034,#85035);
#75529=AXIS2_PLACEMENT_3D('',#165371,#85037,#85038);
#75530=AXIS2_PLACEMENT_3D('',#165375,#85040,#85041);
#75531=AXIS2_PLACEMENT_3D('',#165381,#85044,#85045);
#75532=AXIS2_PLACEMENT_3D('',#165385,#85047,#85048);
#75533=AXIS2_PLACEMENT_3D('',#165389,#85050,#85051);
#75534=AXIS2_PLACEMENT_3D('',#165392,#85053,#85054);
#75535=AXIS2_PLACEMENT_3D('',#165397,#85056,#85057);
#75536=AXIS2_PLACEMENT_3D('',#165401,#85059,#85060);
#75537=AXIS2_PLACEMENT_3D('',#165405,#85062,#85063);
#75538=AXIS2_PLACEMENT_3D('',#165408,#85065,#85066);
#75539=AXIS2_PLACEMENT_3D('',#165413,#85068,#85069);
#75540=AXIS2_PLACEMENT_3D('',#165417,#85071,#85072);
#75541=AXIS2_PLACEMENT_3D('',#165421,#85074,#85075);
#75542=AXIS2_PLACEMENT_3D('',#165424,#85077,#85078);
#75543=AXIS2_PLACEMENT_3D('',#165429,#85080,#85081);
#75544=AXIS2_PLACEMENT_3D('',#165433,#85083,#85084);
#75545=AXIS2_PLACEMENT_3D('',#165437,#85086,#85087);
#75546=AXIS2_PLACEMENT_3D('',#165440,#85089,#85090);
#75547=AXIS2_PLACEMENT_3D('',#165445,#85092,#85093);
#75548=AXIS2_PLACEMENT_3D('',#165449,#85095,#85096);
#75549=AXIS2_PLACEMENT_3D('',#165453,#85098,#85099);
#75550=AXIS2_PLACEMENT_3D('',#165456,#85101,#85102);
#75551=AXIS2_PLACEMENT_3D('',#165461,#85104,#85105);
#75552=AXIS2_PLACEMENT_3D('',#165465,#85107,#85108);
#75553=AXIS2_PLACEMENT_3D('',#165469,#85110,#85111);
#75554=AXIS2_PLACEMENT_3D('',#165472,#85113,#85114);
#75555=AXIS2_PLACEMENT_3D('',#165477,#85116,#85117);
#75556=AXIS2_PLACEMENT_3D('',#165481,#85119,#85120);
#75557=AXIS2_PLACEMENT_3D('',#165485,#85122,#85123);
#75558=AXIS2_PLACEMENT_3D('',#165488,#85125,#85126);
#75559=AXIS2_PLACEMENT_3D('',#165493,#85128,#85129);
#75560=AXIS2_PLACEMENT_3D('',#165497,#85131,#85132);
#75561=AXIS2_PLACEMENT_3D('',#165501,#85134,#85135);
#75562=AXIS2_PLACEMENT_3D('',#165504,#85137,#85138);
#75563=AXIS2_PLACEMENT_3D('',#165509,#85140,#85141);
#75564=AXIS2_PLACEMENT_3D('',#165513,#85143,#85144);
#75565=AXIS2_PLACEMENT_3D('',#165517,#85146,#85147);
#75566=AXIS2_PLACEMENT_3D('',#165520,#85149,#85150);
#75567=AXIS2_PLACEMENT_3D('',#165525,#85152,#85153);
#75568=AXIS2_PLACEMENT_3D('',#165537,#85155,#85156);
#75569=AXIS2_PLACEMENT_3D('',#165548,#85158,#85159);
#75570=AXIS2_PLACEMENT_3D('',#165553,#85161,#85162);
#75571=AXIS2_PLACEMENT_3D('',#165557,#85164,#85165);
#75572=AXIS2_PLACEMENT_3D('',#165561,#85167,#85168);
#75573=AXIS2_PLACEMENT_3D('',#165564,#85170,#85171);
#75574=AXIS2_PLACEMENT_3D('',#165567,#85172,#85173);
#75575=AXIS2_PLACEMENT_3D('',#165582,#85175,#85176);
#75576=AXIS2_PLACEMENT_3D('',#165586,#85178,#85179);
#75577=AXIS2_PLACEMENT_3D('',#165604,#85181,#85182);
#75578=AXIS2_PLACEMENT_3D('',#165616,#85184,#85185);
#75579=AXIS2_PLACEMENT_3D('',#165620,#85187,#85188);
#75580=AXIS2_PLACEMENT_3D('',#165632,#85190,#85191);
#75581=AXIS2_PLACEMENT_3D('',#165644,#85193,#85194);
#75582=AXIS2_PLACEMENT_3D('',#165648,#85196,#85197);
#75583=AXIS2_PLACEMENT_3D('',#165660,#85199,#85200);
#75584=AXIS2_PLACEMENT_3D('',#165664,#85202,#85203);
#75585=AXIS2_PLACEMENT_3D('',#165668,#85205,#85206);
#75586=AXIS2_PLACEMENT_3D('',#165672,#85208,#85209);
#75587=AXIS2_PLACEMENT_3D('',#165676,#85211,#85212);
#75588=AXIS2_PLACEMENT_3D('',#165680,#85214,#85215);
#75589=AXIS2_PLACEMENT_3D('',#165684,#85217,#85218);
#75590=AXIS2_PLACEMENT_3D('',#165688,#85220,#85221);
#75591=AXIS2_PLACEMENT_3D('',#165692,#85223,#85224);
#75592=AXIS2_PLACEMENT_3D('',#165696,#85226,#85227);
#75593=AXIS2_PLACEMENT_3D('',#165700,#85229,#85230);
#75594=AXIS2_PLACEMENT_3D('',#165704,#85232,#85233);
#75595=AXIS2_PLACEMENT_3D('',#165708,#85235,#85236);
#75596=AXIS2_PLACEMENT_3D('',#165712,#85238,#85239);
#75597=AXIS2_PLACEMENT_3D('',#165716,#85241,#85242);
#75598=AXIS2_PLACEMENT_3D('',#165720,#85244,#85245);
#75599=AXIS2_PLACEMENT_3D('',#165724,#85247,#85248);
#75600=AXIS2_PLACEMENT_3D('',#165728,#85250,#85251);
#75601=AXIS2_PLACEMENT_3D('',#165732,#85253,#85254);
#75602=AXIS2_PLACEMENT_3D('',#165736,#85256,#85257);
#75603=AXIS2_PLACEMENT_3D('',#165740,#85259,#85260);
#75604=AXIS2_PLACEMENT_3D('',#165744,#85262,#85263);
#75605=AXIS2_PLACEMENT_3D('',#165748,#85265,#85266);
#75606=AXIS2_PLACEMENT_3D('',#165752,#85268,#85269);
#75607=AXIS2_PLACEMENT_3D('',#165756,#85271,#85272);
#75608=AXIS2_PLACEMENT_3D('',#165760,#85274,#85275);
#75609=AXIS2_PLACEMENT_3D('',#165764,#85277,#85278);
#75610=AXIS2_PLACEMENT_3D('',#165768,#85280,#85281);
#75611=AXIS2_PLACEMENT_3D('',#165772,#85283,#85284);
#75612=AXIS2_PLACEMENT_3D('',#165776,#85286,#85287);
#75613=AXIS2_PLACEMENT_3D('',#165780,#85289,#85290);
#75614=AXIS2_PLACEMENT_3D('',#165784,#85292,#85293);
#75615=AXIS2_PLACEMENT_3D('',#165788,#85295,#85296);
#75616=AXIS2_PLACEMENT_3D('',#165792,#85298,#85299);
#75617=AXIS2_PLACEMENT_3D('',#165796,#85301,#85302);
#75618=AXIS2_PLACEMENT_3D('',#165800,#85304,#85305);
#75619=AXIS2_PLACEMENT_3D('',#165804,#85307,#85308);
#75620=AXIS2_PLACEMENT_3D('',#165808,#85310,#85311);
#75621=AXIS2_PLACEMENT_3D('',#165812,#85313,#85314);
#75622=AXIS2_PLACEMENT_3D('',#165816,#85316,#85317);
#75623=AXIS2_PLACEMENT_3D('',#165820,#85319,#85320);
#75624=AXIS2_PLACEMENT_3D('',#165824,#85322,#85323);
#75625=AXIS2_PLACEMENT_3D('',#165828,#85325,#85326);
#75626=AXIS2_PLACEMENT_3D('',#165832,#85328,#85329);
#75627=AXIS2_PLACEMENT_3D('',#165836,#85331,#85332);
#75628=AXIS2_PLACEMENT_3D('',#165840,#85334,#85335);
#75629=AXIS2_PLACEMENT_3D('',#165844,#85337,#85338);
#75630=AXIS2_PLACEMENT_3D('',#165848,#85340,#85341);
#75631=AXIS2_PLACEMENT_3D('',#165852,#85343,#85344);
#75632=AXIS2_PLACEMENT_3D('',#165856,#85346,#85347);
#75633=AXIS2_PLACEMENT_3D('',#165860,#85349,#85350);
#75634=AXIS2_PLACEMENT_3D('',#165864,#85352,#85353);
#75635=AXIS2_PLACEMENT_3D('',#165870,#85356,#85357);
#75636=AXIS2_PLACEMENT_3D('',#165874,#85359,#85360);
#75637=AXIS2_PLACEMENT_3D('',#165878,#85362,#85363);
#75638=AXIS2_PLACEMENT_3D('',#165881,#85365,#85366);
#75639=AXIS2_PLACEMENT_3D('',#165884,#85367,#85368);
#75640=AXIS2_PLACEMENT_3D('',#165902,#85370,#85371);
#75641=AXIS2_PLACEMENT_3D('',#165906,#85373,#85374);
#75642=AXIS2_PLACEMENT_3D('',#165921,#85376,#85377);
#75643=AXIS2_PLACEMENT_3D('',#165933,#85379,#85380);
#75644=AXIS2_PLACEMENT_3D('',#165937,#85382,#85383);
#75645=AXIS2_PLACEMENT_3D('',#165949,#85385,#85386);
#75646=AXIS2_PLACEMENT_3D('',#165961,#85388,#85389);
#75647=AXIS2_PLACEMENT_3D('',#165965,#85391,#85392);
#75648=AXIS2_PLACEMENT_3D('',#165977,#85394,#85395);
#75649=AXIS2_PLACEMENT_3D('',#165981,#85397,#85398);
#75650=AXIS2_PLACEMENT_3D('',#165985,#85400,#85401);
#75651=AXIS2_PLACEMENT_3D('',#165989,#85403,#85404);
#75652=AXIS2_PLACEMENT_3D('',#165993,#85406,#85407);
#75653=AXIS2_PLACEMENT_3D('',#165997,#85409,#85410);
#75654=AXIS2_PLACEMENT_3D('',#166001,#85412,#85413);
#75655=AXIS2_PLACEMENT_3D('',#166005,#85415,#85416);
#75656=AXIS2_PLACEMENT_3D('',#166009,#85418,#85419);
#75657=AXIS2_PLACEMENT_3D('',#166013,#85421,#85422);
#75658=AXIS2_PLACEMENT_3D('',#166017,#85424,#85425);
#75659=AXIS2_PLACEMENT_3D('',#166021,#85427,#85428);
#75660=AXIS2_PLACEMENT_3D('',#166025,#85430,#85431);
#75661=AXIS2_PLACEMENT_3D('',#166029,#85433,#85434);
#75662=AXIS2_PLACEMENT_3D('',#166033,#85436,#85437);
#75663=AXIS2_PLACEMENT_3D('',#166037,#85439,#85440);
#75664=AXIS2_PLACEMENT_3D('',#166041,#85442,#85443);
#75665=AXIS2_PLACEMENT_3D('',#166045,#85445,#85446);
#75666=AXIS2_PLACEMENT_3D('',#166049,#85448,#85449);
#75667=AXIS2_PLACEMENT_3D('',#166053,#85451,#85452);
#75668=AXIS2_PLACEMENT_3D('',#166057,#85454,#85455);
#75669=AXIS2_PLACEMENT_3D('',#166061,#85457,#85458);
#75670=AXIS2_PLACEMENT_3D('',#166065,#85460,#85461);
#75671=AXIS2_PLACEMENT_3D('',#166069,#85463,#85464);
#75672=AXIS2_PLACEMENT_3D('',#166073,#85466,#85467);
#75673=AXIS2_PLACEMENT_3D('',#166077,#85469,#85470);
#75674=AXIS2_PLACEMENT_3D('',#166081,#85472,#85473);
#75675=AXIS2_PLACEMENT_3D('',#166085,#85475,#85476);
#75676=AXIS2_PLACEMENT_3D('',#166089,#85478,#85479);
#75677=AXIS2_PLACEMENT_3D('',#166093,#85481,#85482);
#75678=AXIS2_PLACEMENT_3D('',#166097,#85484,#85485);
#75679=AXIS2_PLACEMENT_3D('',#166101,#85487,#85488);
#75680=AXIS2_PLACEMENT_3D('',#166105,#85490,#85491);
#75681=AXIS2_PLACEMENT_3D('',#166109,#85493,#85494);
#75682=AXIS2_PLACEMENT_3D('',#166113,#85496,#85497);
#75683=AXIS2_PLACEMENT_3D('',#166117,#85499,#85500);
#75684=AXIS2_PLACEMENT_3D('',#166121,#85502,#85503);
#75685=AXIS2_PLACEMENT_3D('',#166125,#85505,#85506);
#75686=AXIS2_PLACEMENT_3D('',#166129,#85508,#85509);
#75687=AXIS2_PLACEMENT_3D('',#166133,#85511,#85512);
#75688=AXIS2_PLACEMENT_3D('',#166137,#85514,#85515);
#75689=AXIS2_PLACEMENT_3D('',#166141,#85517,#85518);
#75690=AXIS2_PLACEMENT_3D('',#166145,#85520,#85521);
#75691=AXIS2_PLACEMENT_3D('',#166149,#85523,#85524);
#75692=AXIS2_PLACEMENT_3D('',#166153,#85526,#85527);
#75693=AXIS2_PLACEMENT_3D('',#166157,#85529,#85530);
#75694=AXIS2_PLACEMENT_3D('',#166161,#85532,#85533);
#75695=AXIS2_PLACEMENT_3D('',#166165,#85535,#85536);
#75696=AXIS2_PLACEMENT_3D('',#166169,#85538,#85539);
#75697=AXIS2_PLACEMENT_3D('',#166173,#85541,#85542);
#75698=AXIS2_PLACEMENT_3D('',#166177,#85544,#85545);
#75699=AXIS2_PLACEMENT_3D('',#166181,#85547,#85548);
#75700=AXIS2_PLACEMENT_3D('',#166185,#85550,#85551);
#75701=AXIS2_PLACEMENT_3D('',#166189,#85553,#85554);
#75702=AXIS2_PLACEMENT_3D('',#166193,#85556,#85557);
#75703=AXIS2_PLACEMENT_3D('',#166195,#85558,#85559);
#75704=AXIS2_PLACEMENT_3D('',#166197,#85560,#85561);
#75705=AXIS2_PLACEMENT_3D('',#166201,#85563,#85564);
#75706=AXIS2_PLACEMENT_3D('',#166205,#85566,#85567);
#75707=AXIS2_PLACEMENT_3D('',#166209,#85569,#85570);
#75708=AXIS2_PLACEMENT_3D('',#166213,#85572,#85573);
#75709=AXIS2_PLACEMENT_3D('',#166217,#85575,#85576);
#75710=AXIS2_PLACEMENT_3D('',#166221,#85578,#85579);
#75711=AXIS2_PLACEMENT_3D('',#166225,#85581,#85582);
#75712=AXIS2_PLACEMENT_3D('',#166229,#85584,#85585);
#75713=AXIS2_PLACEMENT_3D('',#166233,#85587,#85588);
#75714=AXIS2_PLACEMENT_3D('',#166237,#85590,#85591);
#75715=AXIS2_PLACEMENT_3D('',#166241,#85593,#85594);
#75716=AXIS2_PLACEMENT_3D('',#166245,#85596,#85597);
#75717=AXIS2_PLACEMENT_3D('',#166249,#85599,#85600);
#75718=AXIS2_PLACEMENT_3D('',#166255,#85603,#85604);
#75719=AXIS2_PLACEMENT_3D('',#166259,#85606,#85607);
#75720=AXIS2_PLACEMENT_3D('',#166263,#85609,#85610);
#75721=AXIS2_PLACEMENT_3D('',#166266,#85612,#85613);
#75722=AXIS2_PLACEMENT_3D('',#166271,#85615,#85616);
#75723=AXIS2_PLACEMENT_3D('',#166275,#85618,#85619);
#75724=AXIS2_PLACEMENT_3D('',#166279,#85621,#85622);
#75725=AXIS2_PLACEMENT_3D('',#166282,#85624,#85625);
#75726=AXIS2_PLACEMENT_3D('',#166287,#85627,#85628);
#75727=AXIS2_PLACEMENT_3D('',#166291,#85630,#85631);
#75728=AXIS2_PLACEMENT_3D('',#166295,#85633,#85634);
#75729=AXIS2_PLACEMENT_3D('',#166298,#85636,#85637);
#75730=AXIS2_PLACEMENT_3D('',#166303,#85639,#85640);
#75731=AXIS2_PLACEMENT_3D('',#166307,#85642,#85643);
#75732=AXIS2_PLACEMENT_3D('',#166311,#85645,#85646);
#75733=AXIS2_PLACEMENT_3D('',#166314,#85648,#85649);
#75734=AXIS2_PLACEMENT_3D('',#166319,#85651,#85652);
#75735=AXIS2_PLACEMENT_3D('',#166323,#85654,#85655);
#75736=AXIS2_PLACEMENT_3D('',#166327,#85657,#85658);
#75737=AXIS2_PLACEMENT_3D('',#166330,#85660,#85661);
#75738=AXIS2_PLACEMENT_3D('',#166335,#85663,#85664);
#75739=AXIS2_PLACEMENT_3D('',#166347,#85666,#85667);
#75740=AXIS2_PLACEMENT_3D('',#166358,#85669,#85670);
#75741=AXIS2_PLACEMENT_3D('',#166363,#85672,#85673);
#75742=AXIS2_PLACEMENT_3D('',#166367,#85675,#85676);
#75743=AXIS2_PLACEMENT_3D('',#166371,#85678,#85679);
#75744=AXIS2_PLACEMENT_3D('',#166374,#85681,#85682);
#75745=AXIS2_PLACEMENT_3D('',#166377,#85683,#85684);
#75746=AXIS2_PLACEMENT_3D('',#166392,#85686,#85687);
#75747=AXIS2_PLACEMENT_3D('',#166396,#85689,#85690);
#75748=AXIS2_PLACEMENT_3D('',#166414,#85692,#85693);
#75749=AXIS2_PLACEMENT_3D('',#166426,#85695,#85696);
#75750=AXIS2_PLACEMENT_3D('',#166430,#85698,#85699);
#75751=AXIS2_PLACEMENT_3D('',#166442,#85701,#85702);
#75752=AXIS2_PLACEMENT_3D('',#166454,#85704,#85705);
#75753=AXIS2_PLACEMENT_3D('',#166458,#85707,#85708);
#75754=AXIS2_PLACEMENT_3D('',#166470,#85710,#85711);
#75755=AXIS2_PLACEMENT_3D('',#166474,#85713,#85714);
#75756=AXIS2_PLACEMENT_3D('',#166478,#85716,#85717);
#75757=AXIS2_PLACEMENT_3D('',#166482,#85719,#85720);
#75758=AXIS2_PLACEMENT_3D('',#166486,#85722,#85723);
#75759=AXIS2_PLACEMENT_3D('',#166490,#85725,#85726);
#75760=AXIS2_PLACEMENT_3D('',#166494,#85728,#85729);
#75761=AXIS2_PLACEMENT_3D('',#166498,#85731,#85732);
#75762=AXIS2_PLACEMENT_3D('',#166502,#85734,#85735);
#75763=AXIS2_PLACEMENT_3D('',#166506,#85737,#85738);
#75764=AXIS2_PLACEMENT_3D('',#166510,#85740,#85741);
#75765=AXIS2_PLACEMENT_3D('',#166514,#85743,#85744);
#75766=AXIS2_PLACEMENT_3D('',#166518,#85746,#85747);
#75767=AXIS2_PLACEMENT_3D('',#166522,#85749,#85750);
#75768=AXIS2_PLACEMENT_3D('',#166526,#85752,#85753);
#75769=AXIS2_PLACEMENT_3D('',#166530,#85755,#85756);
#75770=AXIS2_PLACEMENT_3D('',#166534,#85758,#85759);
#75771=AXIS2_PLACEMENT_3D('',#166538,#85761,#85762);
#75772=AXIS2_PLACEMENT_3D('',#166542,#85764,#85765);
#75773=AXIS2_PLACEMENT_3D('',#166546,#85767,#85768);
#75774=AXIS2_PLACEMENT_3D('',#166550,#85770,#85771);
#75775=AXIS2_PLACEMENT_3D('',#166554,#85773,#85774);
#75776=AXIS2_PLACEMENT_3D('',#166558,#85776,#85777);
#75777=AXIS2_PLACEMENT_3D('',#166562,#85779,#85780);
#75778=AXIS2_PLACEMENT_3D('',#166566,#85782,#85783);
#75779=AXIS2_PLACEMENT_3D('',#166570,#85785,#85786);
#75780=AXIS2_PLACEMENT_3D('',#166574,#85788,#85789);
#75781=AXIS2_PLACEMENT_3D('',#166578,#85791,#85792);
#75782=AXIS2_PLACEMENT_3D('',#166582,#85794,#85795);
#75783=AXIS2_PLACEMENT_3D('',#166586,#85797,#85798);
#75784=AXIS2_PLACEMENT_3D('',#166590,#85800,#85801);
#75785=AXIS2_PLACEMENT_3D('',#166594,#85803,#85804);
#75786=AXIS2_PLACEMENT_3D('',#166598,#85806,#85807);
#75787=AXIS2_PLACEMENT_3D('',#166602,#85809,#85810);
#75788=AXIS2_PLACEMENT_3D('',#166606,#85812,#85813);
#75789=AXIS2_PLACEMENT_3D('',#166610,#85815,#85816);
#75790=AXIS2_PLACEMENT_3D('',#166614,#85818,#85819);
#75791=AXIS2_PLACEMENT_3D('',#166618,#85821,#85822);
#75792=AXIS2_PLACEMENT_3D('',#166622,#85824,#85825);
#75793=AXIS2_PLACEMENT_3D('',#166626,#85827,#85828);
#75794=AXIS2_PLACEMENT_3D('',#166630,#85830,#85831);
#75795=AXIS2_PLACEMENT_3D('',#166634,#85833,#85834);
#75796=AXIS2_PLACEMENT_3D('',#166638,#85836,#85837);
#75797=AXIS2_PLACEMENT_3D('',#166642,#85839,#85840);
#75798=AXIS2_PLACEMENT_3D('',#166646,#85842,#85843);
#75799=AXIS2_PLACEMENT_3D('',#166650,#85845,#85846);
#75800=AXIS2_PLACEMENT_3D('',#166654,#85848,#85849);
#75801=AXIS2_PLACEMENT_3D('',#166658,#85851,#85852);
#75802=AXIS2_PLACEMENT_3D('',#166662,#85854,#85855);
#75803=AXIS2_PLACEMENT_3D('',#166666,#85857,#85858);
#75804=AXIS2_PLACEMENT_3D('',#166670,#85860,#85861);
#75805=AXIS2_PLACEMENT_3D('',#166674,#85863,#85864);
#75806=AXIS2_PLACEMENT_3D('',#166680,#85867,#85868);
#75807=AXIS2_PLACEMENT_3D('',#166684,#85870,#85871);
#75808=AXIS2_PLACEMENT_3D('',#166688,#85873,#85874);
#75809=AXIS2_PLACEMENT_3D('',#166691,#85876,#85877);
#75810=AXIS2_PLACEMENT_3D('',#166694,#85878,#85879);
#75811=AXIS2_PLACEMENT_3D('',#166712,#85881,#85882);
#75812=AXIS2_PLACEMENT_3D('',#166716,#85884,#85885);
#75813=AXIS2_PLACEMENT_3D('',#166731,#85887,#85888);
#75814=AXIS2_PLACEMENT_3D('',#166743,#85890,#85891);
#75815=AXIS2_PLACEMENT_3D('',#166747,#85893,#85894);
#75816=AXIS2_PLACEMENT_3D('',#166759,#85896,#85897);
#75817=AXIS2_PLACEMENT_3D('',#166771,#85899,#85900);
#75818=AXIS2_PLACEMENT_3D('',#166775,#85902,#85903);
#75819=AXIS2_PLACEMENT_3D('',#166787,#85905,#85906);
#75820=AXIS2_PLACEMENT_3D('',#166791,#85908,#85909);
#75821=AXIS2_PLACEMENT_3D('',#166795,#85911,#85912);
#75822=AXIS2_PLACEMENT_3D('',#166799,#85914,#85915);
#75823=AXIS2_PLACEMENT_3D('',#166803,#85917,#85918);
#75824=AXIS2_PLACEMENT_3D('',#166807,#85920,#85921);
#75825=AXIS2_PLACEMENT_3D('',#166811,#85923,#85924);
#75826=AXIS2_PLACEMENT_3D('',#166815,#85926,#85927);
#75827=AXIS2_PLACEMENT_3D('',#166819,#85929,#85930);
#75828=AXIS2_PLACEMENT_3D('',#166823,#85932,#85933);
#75829=AXIS2_PLACEMENT_3D('',#166827,#85935,#85936);
#75830=AXIS2_PLACEMENT_3D('',#166831,#85938,#85939);
#75831=AXIS2_PLACEMENT_3D('',#166835,#85941,#85942);
#75832=AXIS2_PLACEMENT_3D('',#166839,#85944,#85945);
#75833=AXIS2_PLACEMENT_3D('',#166843,#85947,#85948);
#75834=AXIS2_PLACEMENT_3D('',#166847,#85950,#85951);
#75835=AXIS2_PLACEMENT_3D('',#166851,#85953,#85954);
#75836=AXIS2_PLACEMENT_3D('',#166855,#85956,#85957);
#75837=AXIS2_PLACEMENT_3D('',#166859,#85959,#85960);
#75838=AXIS2_PLACEMENT_3D('',#166863,#85962,#85963);
#75839=AXIS2_PLACEMENT_3D('',#166867,#85965,#85966);
#75840=AXIS2_PLACEMENT_3D('',#166871,#85968,#85969);
#75841=AXIS2_PLACEMENT_3D('',#166875,#85971,#85972);
#75842=AXIS2_PLACEMENT_3D('',#166879,#85974,#85975);
#75843=AXIS2_PLACEMENT_3D('',#166883,#85977,#85978);
#75844=AXIS2_PLACEMENT_3D('',#166887,#85980,#85981);
#75845=AXIS2_PLACEMENT_3D('',#166891,#85983,#85984);
#75846=AXIS2_PLACEMENT_3D('',#166895,#85986,#85987);
#75847=AXIS2_PLACEMENT_3D('',#166899,#85989,#85990);
#75848=AXIS2_PLACEMENT_3D('',#166903,#85992,#85993);
#75849=AXIS2_PLACEMENT_3D('',#166907,#85995,#85996);
#75850=AXIS2_PLACEMENT_3D('',#166911,#85998,#85999);
#75851=AXIS2_PLACEMENT_3D('',#166915,#86001,#86002);
#75852=AXIS2_PLACEMENT_3D('',#166919,#86004,#86005);
#75853=AXIS2_PLACEMENT_3D('',#166923,#86007,#86008);
#75854=AXIS2_PLACEMENT_3D('',#166927,#86010,#86011);
#75855=AXIS2_PLACEMENT_3D('',#166931,#86013,#86014);
#75856=AXIS2_PLACEMENT_3D('',#166935,#86016,#86017);
#75857=AXIS2_PLACEMENT_3D('',#166939,#86019,#86020);
#75858=AXIS2_PLACEMENT_3D('',#166943,#86022,#86023);
#75859=AXIS2_PLACEMENT_3D('',#166947,#86025,#86026);
#75860=AXIS2_PLACEMENT_3D('',#166951,#86028,#86029);
#75861=AXIS2_PLACEMENT_3D('',#166955,#86031,#86032);
#75862=AXIS2_PLACEMENT_3D('',#166959,#86034,#86035);
#75863=AXIS2_PLACEMENT_3D('',#166963,#86037,#86038);
#75864=AXIS2_PLACEMENT_3D('',#166967,#86040,#86041);
#75865=AXIS2_PLACEMENT_3D('',#166971,#86043,#86044);
#75866=AXIS2_PLACEMENT_3D('',#166975,#86046,#86047);
#75867=AXIS2_PLACEMENT_3D('',#166979,#86049,#86050);
#75868=AXIS2_PLACEMENT_3D('',#166983,#86052,#86053);
#75869=AXIS2_PLACEMENT_3D('',#166987,#86055,#86056);
#75870=AXIS2_PLACEMENT_3D('',#166991,#86058,#86059);
#75871=AXIS2_PLACEMENT_3D('',#166995,#86061,#86062);
#75872=AXIS2_PLACEMENT_3D('',#166999,#86064,#86065);
#75873=AXIS2_PLACEMENT_3D('',#167003,#86067,#86068);
#75874=AXIS2_PLACEMENT_3D('',#167005,#86069,#86070);
#75875=AXIS2_PLACEMENT_3D('',#167007,#86071,#86072);
#75876=AXIS2_PLACEMENT_3D('',#167011,#86074,#86075);
#75877=AXIS2_PLACEMENT_3D('',#167015,#86077,#86078);
#75878=AXIS2_PLACEMENT_3D('',#167019,#86080,#86081);
#75879=AXIS2_PLACEMENT_3D('',#167023,#86083,#86084);
#75880=AXIS2_PLACEMENT_3D('',#167027,#86086,#86087);
#75881=AXIS2_PLACEMENT_3D('',#167031,#86089,#86090);
#75882=AXIS2_PLACEMENT_3D('',#167035,#86092,#86093);
#75883=AXIS2_PLACEMENT_3D('',#167039,#86095,#86096);
#75884=AXIS2_PLACEMENT_3D('',#167043,#86098,#86099);
#75885=AXIS2_PLACEMENT_3D('',#167047,#86101,#86102);
#75886=AXIS2_PLACEMENT_3D('',#167051,#86104,#86105);
#75887=AXIS2_PLACEMENT_3D('',#167055,#86107,#86108);
#75888=AXIS2_PLACEMENT_3D('',#167059,#86110,#86111);
#75889=AXIS2_PLACEMENT_3D('',#167065,#86114,#86115);
#75890=AXIS2_PLACEMENT_3D('',#167069,#86117,#86118);
#75891=AXIS2_PLACEMENT_3D('',#167073,#86120,#86121);
#75892=AXIS2_PLACEMENT_3D('',#167076,#86123,#86124);
#75893=AXIS2_PLACEMENT_3D('',#167081,#86126,#86127);
#75894=AXIS2_PLACEMENT_3D('',#167085,#86129,#86130);
#75895=AXIS2_PLACEMENT_3D('',#167089,#86132,#86133);
#75896=AXIS2_PLACEMENT_3D('',#167092,#86135,#86136);
#75897=AXIS2_PLACEMENT_3D('',#167097,#86138,#86139);
#75898=AXIS2_PLACEMENT_3D('',#167101,#86141,#86142);
#75899=AXIS2_PLACEMENT_3D('',#167105,#86144,#86145);
#75900=AXIS2_PLACEMENT_3D('',#167108,#86147,#86148);
#75901=AXIS2_PLACEMENT_3D('',#167113,#86150,#86151);
#75902=AXIS2_PLACEMENT_3D('',#167117,#86153,#86154);
#75903=AXIS2_PLACEMENT_3D('',#167121,#86156,#86157);
#75904=AXIS2_PLACEMENT_3D('',#167124,#86159,#86160);
#75905=AXIS2_PLACEMENT_3D('',#167129,#86162,#86163);
#75906=AXIS2_PLACEMENT_3D('',#167133,#86165,#86166);
#75907=AXIS2_PLACEMENT_3D('',#167137,#86168,#86169);
#75908=AXIS2_PLACEMENT_3D('',#167140,#86171,#86172);
#75909=AXIS2_PLACEMENT_3D('',#167145,#86174,#86175);
#75910=AXIS2_PLACEMENT_3D('',#167157,#86177,#86178);
#75911=AXIS2_PLACEMENT_3D('',#167168,#86180,#86181);
#75912=AXIS2_PLACEMENT_3D('',#167173,#86183,#86184);
#75913=AXIS2_PLACEMENT_3D('',#167177,#86186,#86187);
#75914=AXIS2_PLACEMENT_3D('',#167181,#86189,#86190);
#75915=AXIS2_PLACEMENT_3D('',#167184,#86192,#86193);
#75916=AXIS2_PLACEMENT_3D('',#167187,#86194,#86195);
#75917=AXIS2_PLACEMENT_3D('',#167202,#86197,#86198);
#75918=AXIS2_PLACEMENT_3D('',#167206,#86200,#86201);
#75919=AXIS2_PLACEMENT_3D('',#167224,#86203,#86204);
#75920=AXIS2_PLACEMENT_3D('',#167236,#86206,#86207);
#75921=AXIS2_PLACEMENT_3D('',#167240,#86209,#86210);
#75922=AXIS2_PLACEMENT_3D('',#167252,#86212,#86213);
#75923=AXIS2_PLACEMENT_3D('',#167264,#86215,#86216);
#75924=AXIS2_PLACEMENT_3D('',#167268,#86218,#86219);
#75925=AXIS2_PLACEMENT_3D('',#167280,#86221,#86222);
#75926=AXIS2_PLACEMENT_3D('',#167284,#86224,#86225);
#75927=AXIS2_PLACEMENT_3D('',#167288,#86227,#86228);
#75928=AXIS2_PLACEMENT_3D('',#167292,#86230,#86231);
#75929=AXIS2_PLACEMENT_3D('',#167296,#86233,#86234);
#75930=AXIS2_PLACEMENT_3D('',#167300,#86236,#86237);
#75931=AXIS2_PLACEMENT_3D('',#167304,#86239,#86240);
#75932=AXIS2_PLACEMENT_3D('',#167308,#86242,#86243);
#75933=AXIS2_PLACEMENT_3D('',#167312,#86245,#86246);
#75934=AXIS2_PLACEMENT_3D('',#167316,#86248,#86249);
#75935=AXIS2_PLACEMENT_3D('',#167320,#86251,#86252);
#75936=AXIS2_PLACEMENT_3D('',#167324,#86254,#86255);
#75937=AXIS2_PLACEMENT_3D('',#167328,#86257,#86258);
#75938=AXIS2_PLACEMENT_3D('',#167332,#86260,#86261);
#75939=AXIS2_PLACEMENT_3D('',#167336,#86263,#86264);
#75940=AXIS2_PLACEMENT_3D('',#167340,#86266,#86267);
#75941=AXIS2_PLACEMENT_3D('',#167344,#86269,#86270);
#75942=AXIS2_PLACEMENT_3D('',#167348,#86272,#86273);
#75943=AXIS2_PLACEMENT_3D('',#167352,#86275,#86276);
#75944=AXIS2_PLACEMENT_3D('',#167356,#86278,#86279);
#75945=AXIS2_PLACEMENT_3D('',#167360,#86281,#86282);
#75946=AXIS2_PLACEMENT_3D('',#167364,#86284,#86285);
#75947=AXIS2_PLACEMENT_3D('',#167368,#86287,#86288);
#75948=AXIS2_PLACEMENT_3D('',#167372,#86290,#86291);
#75949=AXIS2_PLACEMENT_3D('',#167376,#86293,#86294);
#75950=AXIS2_PLACEMENT_3D('',#167380,#86296,#86297);
#75951=AXIS2_PLACEMENT_3D('',#167384,#86299,#86300);
#75952=AXIS2_PLACEMENT_3D('',#167388,#86302,#86303);
#75953=AXIS2_PLACEMENT_3D('',#167392,#86305,#86306);
#75954=AXIS2_PLACEMENT_3D('',#167396,#86308,#86309);
#75955=AXIS2_PLACEMENT_3D('',#167400,#86311,#86312);
#75956=AXIS2_PLACEMENT_3D('',#167404,#86314,#86315);
#75957=AXIS2_PLACEMENT_3D('',#167408,#86317,#86318);
#75958=AXIS2_PLACEMENT_3D('',#167412,#86320,#86321);
#75959=AXIS2_PLACEMENT_3D('',#167416,#86323,#86324);
#75960=AXIS2_PLACEMENT_3D('',#167420,#86326,#86327);
#75961=AXIS2_PLACEMENT_3D('',#167424,#86329,#86330);
#75962=AXIS2_PLACEMENT_3D('',#167428,#86332,#86333);
#75963=AXIS2_PLACEMENT_3D('',#167432,#86335,#86336);
#75964=AXIS2_PLACEMENT_3D('',#167436,#86338,#86339);
#75965=AXIS2_PLACEMENT_3D('',#167440,#86341,#86342);
#75966=AXIS2_PLACEMENT_3D('',#167444,#86344,#86345);
#75967=AXIS2_PLACEMENT_3D('',#167448,#86347,#86348);
#75968=AXIS2_PLACEMENT_3D('',#167452,#86350,#86351);
#75969=AXIS2_PLACEMENT_3D('',#167456,#86353,#86354);
#75970=AXIS2_PLACEMENT_3D('',#167460,#86356,#86357);
#75971=AXIS2_PLACEMENT_3D('',#167464,#86359,#86360);
#75972=AXIS2_PLACEMENT_3D('',#167468,#86362,#86363);
#75973=AXIS2_PLACEMENT_3D('',#167472,#86365,#86366);
#75974=AXIS2_PLACEMENT_3D('',#167476,#86368,#86369);
#75975=AXIS2_PLACEMENT_3D('',#167480,#86371,#86372);
#75976=AXIS2_PLACEMENT_3D('',#167484,#86374,#86375);
#75977=AXIS2_PLACEMENT_3D('',#167490,#86378,#86379);
#75978=AXIS2_PLACEMENT_3D('',#167494,#86381,#86382);
#75979=AXIS2_PLACEMENT_3D('',#167498,#86384,#86385);
#75980=AXIS2_PLACEMENT_3D('',#167501,#86387,#86388);
#75981=AXIS2_PLACEMENT_3D('',#167504,#86389,#86390);
#75982=AXIS2_PLACEMENT_3D('',#167522,#86392,#86393);
#75983=AXIS2_PLACEMENT_3D('',#167526,#86395,#86396);
#75984=AXIS2_PLACEMENT_3D('',#167541,#86398,#86399);
#75985=AXIS2_PLACEMENT_3D('',#167553,#86401,#86402);
#75986=AXIS2_PLACEMENT_3D('',#167557,#86404,#86405);
#75987=AXIS2_PLACEMENT_3D('',#167569,#86407,#86408);
#75988=AXIS2_PLACEMENT_3D('',#167581,#86410,#86411);
#75989=AXIS2_PLACEMENT_3D('',#167585,#86413,#86414);
#75990=AXIS2_PLACEMENT_3D('',#167597,#86416,#86417);
#75991=AXIS2_PLACEMENT_3D('',#167601,#86419,#86420);
#75992=AXIS2_PLACEMENT_3D('',#167605,#86422,#86423);
#75993=AXIS2_PLACEMENT_3D('',#167609,#86425,#86426);
#75994=AXIS2_PLACEMENT_3D('',#167613,#86428,#86429);
#75995=AXIS2_PLACEMENT_3D('',#167617,#86431,#86432);
#75996=AXIS2_PLACEMENT_3D('',#167621,#86434,#86435);
#75997=AXIS2_PLACEMENT_3D('',#167625,#86437,#86438);
#75998=AXIS2_PLACEMENT_3D('',#167629,#86440,#86441);
#75999=AXIS2_PLACEMENT_3D('',#167633,#86443,#86444);
#76000=AXIS2_PLACEMENT_3D('',#167637,#86446,#86447);
#76001=AXIS2_PLACEMENT_3D('',#167641,#86449,#86450);
#76002=AXIS2_PLACEMENT_3D('',#167645,#86452,#86453);
#76003=AXIS2_PLACEMENT_3D('',#167649,#86455,#86456);
#76004=AXIS2_PLACEMENT_3D('',#167653,#86458,#86459);
#76005=AXIS2_PLACEMENT_3D('',#167657,#86461,#86462);
#76006=AXIS2_PLACEMENT_3D('',#167661,#86464,#86465);
#76007=AXIS2_PLACEMENT_3D('',#167665,#86467,#86468);
#76008=AXIS2_PLACEMENT_3D('',#167669,#86470,#86471);
#76009=AXIS2_PLACEMENT_3D('',#167673,#86473,#86474);
#76010=AXIS2_PLACEMENT_3D('',#167677,#86476,#86477);
#76011=AXIS2_PLACEMENT_3D('',#167681,#86479,#86480);
#76012=AXIS2_PLACEMENT_3D('',#167685,#86482,#86483);
#76013=AXIS2_PLACEMENT_3D('',#167689,#86485,#86486);
#76014=AXIS2_PLACEMENT_3D('',#167693,#86488,#86489);
#76015=AXIS2_PLACEMENT_3D('',#167697,#86491,#86492);
#76016=AXIS2_PLACEMENT_3D('',#167701,#86494,#86495);
#76017=AXIS2_PLACEMENT_3D('',#167705,#86497,#86498);
#76018=AXIS2_PLACEMENT_3D('',#167709,#86500,#86501);
#76019=AXIS2_PLACEMENT_3D('',#167713,#86503,#86504);
#76020=AXIS2_PLACEMENT_3D('',#167717,#86506,#86507);
#76021=AXIS2_PLACEMENT_3D('',#167721,#86509,#86510);
#76022=AXIS2_PLACEMENT_3D('',#167725,#86512,#86513);
#76023=AXIS2_PLACEMENT_3D('',#167729,#86515,#86516);
#76024=AXIS2_PLACEMENT_3D('',#167733,#86518,#86519);
#76025=AXIS2_PLACEMENT_3D('',#167737,#86521,#86522);
#76026=AXIS2_PLACEMENT_3D('',#167741,#86524,#86525);
#76027=AXIS2_PLACEMENT_3D('',#167745,#86527,#86528);
#76028=AXIS2_PLACEMENT_3D('',#167749,#86530,#86531);
#76029=AXIS2_PLACEMENT_3D('',#167753,#86533,#86534);
#76030=AXIS2_PLACEMENT_3D('',#167757,#86536,#86537);
#76031=AXIS2_PLACEMENT_3D('',#167761,#86539,#86540);
#76032=AXIS2_PLACEMENT_3D('',#167765,#86542,#86543);
#76033=AXIS2_PLACEMENT_3D('',#167769,#86545,#86546);
#76034=AXIS2_PLACEMENT_3D('',#167773,#86548,#86549);
#76035=AXIS2_PLACEMENT_3D('',#167777,#86551,#86552);
#76036=AXIS2_PLACEMENT_3D('',#167781,#86554,#86555);
#76037=AXIS2_PLACEMENT_3D('',#167785,#86557,#86558);
#76038=AXIS2_PLACEMENT_3D('',#167789,#86560,#86561);
#76039=AXIS2_PLACEMENT_3D('',#167793,#86563,#86564);
#76040=AXIS2_PLACEMENT_3D('',#167797,#86566,#86567);
#76041=AXIS2_PLACEMENT_3D('',#167801,#86569,#86570);
#76042=AXIS2_PLACEMENT_3D('',#167807,#86573,#86574);
#76043=AXIS2_PLACEMENT_3D('',#167811,#86576,#86577);
#76044=AXIS2_PLACEMENT_3D('',#167815,#86579,#86580);
#76045=AXIS2_PLACEMENT_3D('',#167818,#86582,#86583);
#76046=AXIS2_PLACEMENT_3D('',#167823,#86585,#86586);
#76047=AXIS2_PLACEMENT_3D('',#167827,#86588,#86589);
#76048=AXIS2_PLACEMENT_3D('',#167831,#86591,#86592);
#76049=AXIS2_PLACEMENT_3D('',#167834,#86594,#86595);
#76050=AXIS2_PLACEMENT_3D('',#167839,#86597,#86598);
#76051=AXIS2_PLACEMENT_3D('',#167843,#86600,#86601);
#76052=AXIS2_PLACEMENT_3D('',#167847,#86603,#86604);
#76053=AXIS2_PLACEMENT_3D('',#167850,#86606,#86607);
#76054=AXIS2_PLACEMENT_3D('',#167855,#86609,#86610);
#76055=AXIS2_PLACEMENT_3D('',#167859,#86612,#86613);
#76056=AXIS2_PLACEMENT_3D('',#167863,#86615,#86616);
#76057=AXIS2_PLACEMENT_3D('',#167866,#86618,#86619);
#76058=AXIS2_PLACEMENT_3D('',#167871,#86621,#86622);
#76059=AXIS2_PLACEMENT_3D('',#167875,#86624,#86625);
#76060=AXIS2_PLACEMENT_3D('',#167879,#86627,#86628);
#76061=AXIS2_PLACEMENT_3D('',#167882,#86630,#86631);
#76062=AXIS2_PLACEMENT_3D('',#167887,#86633,#86634);
#76063=AXIS2_PLACEMENT_3D('',#167899,#86636,#86637);
#76064=AXIS2_PLACEMENT_3D('',#167910,#86639,#86640);
#76065=AXIS2_PLACEMENT_3D('',#167915,#86642,#86643);
#76066=AXIS2_PLACEMENT_3D('',#167919,#86645,#86646);
#76067=AXIS2_PLACEMENT_3D('',#167923,#86648,#86649);
#76068=AXIS2_PLACEMENT_3D('',#167926,#86651,#86652);
#76069=AXIS2_PLACEMENT_3D('',#167929,#86653,#86654);
#76070=AXIS2_PLACEMENT_3D('',#167944,#86656,#86657);
#76071=AXIS2_PLACEMENT_3D('',#167948,#86659,#86660);
#76072=AXIS2_PLACEMENT_3D('',#167966,#86662,#86663);
#76073=AXIS2_PLACEMENT_3D('',#167978,#86665,#86666);
#76074=AXIS2_PLACEMENT_3D('',#167982,#86668,#86669);
#76075=AXIS2_PLACEMENT_3D('',#167994,#86671,#86672);
#76076=AXIS2_PLACEMENT_3D('',#168006,#86674,#86675);
#76077=AXIS2_PLACEMENT_3D('',#168010,#86677,#86678);
#76078=AXIS2_PLACEMENT_3D('',#168022,#86680,#86681);
#76079=AXIS2_PLACEMENT_3D('',#168026,#86683,#86684);
#76080=AXIS2_PLACEMENT_3D('',#168030,#86686,#86687);
#76081=AXIS2_PLACEMENT_3D('',#168034,#86689,#86690);
#76082=AXIS2_PLACEMENT_3D('',#168038,#86692,#86693);
#76083=AXIS2_PLACEMENT_3D('',#168042,#86695,#86696);
#76084=AXIS2_PLACEMENT_3D('',#168046,#86698,#86699);
#76085=AXIS2_PLACEMENT_3D('',#168050,#86701,#86702);
#76086=AXIS2_PLACEMENT_3D('',#168054,#86704,#86705);
#76087=AXIS2_PLACEMENT_3D('',#168058,#86707,#86708);
#76088=AXIS2_PLACEMENT_3D('',#168062,#86710,#86711);
#76089=AXIS2_PLACEMENT_3D('',#168066,#86713,#86714);
#76090=AXIS2_PLACEMENT_3D('',#168070,#86716,#86717);
#76091=AXIS2_PLACEMENT_3D('',#168074,#86719,#86720);
#76092=AXIS2_PLACEMENT_3D('',#168078,#86722,#86723);
#76093=AXIS2_PLACEMENT_3D('',#168082,#86725,#86726);
#76094=AXIS2_PLACEMENT_3D('',#168086,#86728,#86729);
#76095=AXIS2_PLACEMENT_3D('',#168090,#86731,#86732);
#76096=AXIS2_PLACEMENT_3D('',#168094,#86734,#86735);
#76097=AXIS2_PLACEMENT_3D('',#168098,#86737,#86738);
#76098=AXIS2_PLACEMENT_3D('',#168102,#86740,#86741);
#76099=AXIS2_PLACEMENT_3D('',#168106,#86743,#86744);
#76100=AXIS2_PLACEMENT_3D('',#168110,#86746,#86747);
#76101=AXIS2_PLACEMENT_3D('',#168114,#86749,#86750);
#76102=AXIS2_PLACEMENT_3D('',#168118,#86752,#86753);
#76103=AXIS2_PLACEMENT_3D('',#168122,#86755,#86756);
#76104=AXIS2_PLACEMENT_3D('',#168126,#86758,#86759);
#76105=AXIS2_PLACEMENT_3D('',#168130,#86761,#86762);
#76106=AXIS2_PLACEMENT_3D('',#168134,#86764,#86765);
#76107=AXIS2_PLACEMENT_3D('',#168138,#86767,#86768);
#76108=AXIS2_PLACEMENT_3D('',#168142,#86770,#86771);
#76109=AXIS2_PLACEMENT_3D('',#168146,#86773,#86774);
#76110=AXIS2_PLACEMENT_3D('',#168150,#86776,#86777);
#76111=AXIS2_PLACEMENT_3D('',#168154,#86779,#86780);
#76112=AXIS2_PLACEMENT_3D('',#168158,#86782,#86783);
#76113=AXIS2_PLACEMENT_3D('',#168162,#86785,#86786);
#76114=AXIS2_PLACEMENT_3D('',#168166,#86788,#86789);
#76115=AXIS2_PLACEMENT_3D('',#168170,#86791,#86792);
#76116=AXIS2_PLACEMENT_3D('',#168174,#86794,#86795);
#76117=AXIS2_PLACEMENT_3D('',#168178,#86797,#86798);
#76118=AXIS2_PLACEMENT_3D('',#168182,#86800,#86801);
#76119=AXIS2_PLACEMENT_3D('',#168186,#86803,#86804);
#76120=AXIS2_PLACEMENT_3D('',#168190,#86806,#86807);
#76121=AXIS2_PLACEMENT_3D('',#168194,#86809,#86810);
#76122=AXIS2_PLACEMENT_3D('',#168198,#86812,#86813);
#76123=AXIS2_PLACEMENT_3D('',#168202,#86815,#86816);
#76124=AXIS2_PLACEMENT_3D('',#168206,#86818,#86819);
#76125=AXIS2_PLACEMENT_3D('',#168210,#86821,#86822);
#76126=AXIS2_PLACEMENT_3D('',#168214,#86824,#86825);
#76127=AXIS2_PLACEMENT_3D('',#168218,#86827,#86828);
#76128=AXIS2_PLACEMENT_3D('',#168222,#86830,#86831);
#76129=AXIS2_PLACEMENT_3D('',#168226,#86833,#86834);
#76130=AXIS2_PLACEMENT_3D('',#168230,#86836,#86837);
#76131=AXIS2_PLACEMENT_3D('',#168248,#86839,#86840);
#76132=AXIS2_PLACEMENT_3D('',#168252,#86842,#86843);
#76133=AXIS2_PLACEMENT_3D('',#168267,#86845,#86846);
#76134=AXIS2_PLACEMENT_3D('',#168279,#86848,#86849);
#76135=AXIS2_PLACEMENT_3D('',#168283,#86851,#86852);
#76136=AXIS2_PLACEMENT_3D('',#168295,#86854,#86855);
#76137=AXIS2_PLACEMENT_3D('',#168307,#86857,#86858);
#76138=AXIS2_PLACEMENT_3D('',#168311,#86860,#86861);
#76139=AXIS2_PLACEMENT_3D('',#168323,#86863,#86864);
#76140=AXIS2_PLACEMENT_3D('',#168327,#86866,#86867);
#76141=AXIS2_PLACEMENT_3D('',#168331,#86869,#86870);
#76142=AXIS2_PLACEMENT_3D('',#168335,#86872,#86873);
#76143=AXIS2_PLACEMENT_3D('',#168339,#86875,#86876);
#76144=AXIS2_PLACEMENT_3D('',#168343,#86878,#86879);
#76145=AXIS2_PLACEMENT_3D('',#168347,#86881,#86882);
#76146=AXIS2_PLACEMENT_3D('',#168351,#86884,#86885);
#76147=AXIS2_PLACEMENT_3D('',#168355,#86887,#86888);
#76148=AXIS2_PLACEMENT_3D('',#168359,#86890,#86891);
#76149=AXIS2_PLACEMENT_3D('',#168363,#86893,#86894);
#76150=AXIS2_PLACEMENT_3D('',#168367,#86896,#86897);
#76151=AXIS2_PLACEMENT_3D('',#168371,#86899,#86900);
#76152=AXIS2_PLACEMENT_3D('',#168375,#86902,#86903);
#76153=AXIS2_PLACEMENT_3D('',#168379,#86905,#86906);
#76154=AXIS2_PLACEMENT_3D('',#168383,#86908,#86909);
#76155=AXIS2_PLACEMENT_3D('',#168387,#86911,#86912);
#76156=AXIS2_PLACEMENT_3D('',#168391,#86914,#86915);
#76157=AXIS2_PLACEMENT_3D('',#168395,#86917,#86918);
#76158=AXIS2_PLACEMENT_3D('',#168399,#86920,#86921);
#76159=AXIS2_PLACEMENT_3D('',#168403,#86923,#86924);
#76160=AXIS2_PLACEMENT_3D('',#168407,#86926,#86927);
#76161=AXIS2_PLACEMENT_3D('',#168411,#86929,#86930);
#76162=AXIS2_PLACEMENT_3D('',#168415,#86932,#86933);
#76163=AXIS2_PLACEMENT_3D('',#168419,#86935,#86936);
#76164=AXIS2_PLACEMENT_3D('',#168423,#86938,#86939);
#76165=AXIS2_PLACEMENT_3D('',#168427,#86941,#86942);
#76166=AXIS2_PLACEMENT_3D('',#168431,#86944,#86945);
#76167=AXIS2_PLACEMENT_3D('',#168435,#86947,#86948);
#76168=AXIS2_PLACEMENT_3D('',#168439,#86950,#86951);
#76169=AXIS2_PLACEMENT_3D('',#168443,#86953,#86954);
#76170=AXIS2_PLACEMENT_3D('',#168447,#86956,#86957);
#76171=AXIS2_PLACEMENT_3D('',#168451,#86959,#86960);
#76172=AXIS2_PLACEMENT_3D('',#168455,#86962,#86963);
#76173=AXIS2_PLACEMENT_3D('',#168459,#86965,#86966);
#76174=AXIS2_PLACEMENT_3D('',#168463,#86968,#86969);
#76175=AXIS2_PLACEMENT_3D('',#168467,#86971,#86972);
#76176=AXIS2_PLACEMENT_3D('',#168471,#86974,#86975);
#76177=AXIS2_PLACEMENT_3D('',#168475,#86977,#86978);
#76178=AXIS2_PLACEMENT_3D('',#168479,#86980,#86981);
#76179=AXIS2_PLACEMENT_3D('',#168483,#86983,#86984);
#76180=AXIS2_PLACEMENT_3D('',#168487,#86986,#86987);
#76181=AXIS2_PLACEMENT_3D('',#168491,#86989,#86990);
#76182=AXIS2_PLACEMENT_3D('',#168495,#86992,#86993);
#76183=AXIS2_PLACEMENT_3D('',#168499,#86995,#86996);
#76184=AXIS2_PLACEMENT_3D('',#168503,#86998,#86999);
#76185=AXIS2_PLACEMENT_3D('',#168507,#87001,#87002);
#76186=AXIS2_PLACEMENT_3D('',#168511,#87004,#87005);
#76187=AXIS2_PLACEMENT_3D('',#168515,#87007,#87008);
#76188=AXIS2_PLACEMENT_3D('',#168519,#87010,#87011);
#76189=AXIS2_PLACEMENT_3D('',#168523,#87013,#87014);
#76190=AXIS2_PLACEMENT_3D('',#168527,#87016,#87017);
#76191=AXIS2_PLACEMENT_3D('',#168529,#87019,#87020);
#76192=AXIS2_PLACEMENT_3D('',#168532,#87021,#87022);
#76193=AXIS2_PLACEMENT_3D('',#168536,#87024,#87025);
#76194=AXIS2_PLACEMENT_3D('',#168547,#87027,#87028);
#76195=AXIS2_PLACEMENT_3D('',#168558,#87030,#87031);
#76196=AXIS2_PLACEMENT_3D('',#168573,#87033,#87034);
#76197=AXIS2_PLACEMENT_3D('',#168577,#87036,#87037);
#76198=AXIS2_PLACEMENT_3D('',#168592,#87039,#87040);
#76199=AXIS2_PLACEMENT_3D('',#168594,#87041,#87042);
#76200=AXIS2_PLACEMENT_3D('',#168598,#87044,#87045);
#76201=AXIS2_PLACEMENT_3D('',#168609,#87047,#87048);
#76202=AXIS2_PLACEMENT_3D('',#168613,#87050,#87051);
#76203=AXIS2_PLACEMENT_3D('',#168624,#87053,#87054);
#76204=AXIS2_PLACEMENT_3D('',#168628,#87056,#87057);
#76205=AXIS2_PLACEMENT_3D('',#168632,#87059,#87060);
#76206=AXIS2_PLACEMENT_3D('',#168636,#87062,#87063);
#76207=AXIS2_PLACEMENT_3D('',#168640,#87065,#87066);
#76208=AXIS2_PLACEMENT_3D('',#168644,#87068,#87069);
#76209=AXIS2_PLACEMENT_3D('',#168648,#87071,#87072);
#76210=AXIS2_PLACEMENT_3D('',#168652,#87074,#87075);
#76211=AXIS2_PLACEMENT_3D('',#168656,#87077,#87078);
#76212=AXIS2_PLACEMENT_3D('',#168660,#87080,#87081);
#76213=AXIS2_PLACEMENT_3D('',#168664,#87083,#87084);
#76214=AXIS2_PLACEMENT_3D('',#168668,#87086,#87087);
#76215=AXIS2_PLACEMENT_3D('',#168672,#87089,#87090);
#76216=AXIS2_PLACEMENT_3D('',#168676,#87092,#87093);
#76217=AXIS2_PLACEMENT_3D('',#168680,#87095,#87096);
#76218=AXIS2_PLACEMENT_3D('',#168684,#87098,#87099);
#76219=AXIS2_PLACEMENT_3D('',#168688,#87101,#87102);
#76220=AXIS2_PLACEMENT_3D('',#168692,#87104,#87105);
#76221=AXIS2_PLACEMENT_3D('',#168696,#87107,#87108);
#76222=AXIS2_PLACEMENT_3D('',#168700,#87110,#87111);
#76223=AXIS2_PLACEMENT_3D('',#168704,#87113,#87114);
#76224=AXIS2_PLACEMENT_3D('',#168708,#87116,#87117);
#76225=AXIS2_PLACEMENT_3D('',#168712,#87119,#87120);
#76226=AXIS2_PLACEMENT_3D('',#168716,#87122,#87123);
#76227=AXIS2_PLACEMENT_3D('',#168720,#87125,#87126);
#76228=AXIS2_PLACEMENT_3D('',#168724,#87128,#87129);
#76229=AXIS2_PLACEMENT_3D('',#168728,#87131,#87132);
#76230=AXIS2_PLACEMENT_3D('',#168732,#87134,#87135);
#76231=AXIS2_PLACEMENT_3D('',#168736,#87137,#87138);
#76232=AXIS2_PLACEMENT_3D('',#168740,#87140,#87141);
#76233=AXIS2_PLACEMENT_3D('',#168744,#87143,#87144);
#76234=AXIS2_PLACEMENT_3D('',#168748,#87146,#87147);
#76235=AXIS2_PLACEMENT_3D('',#168752,#87149,#87150);
#76236=AXIS2_PLACEMENT_3D('',#168756,#87152,#87153);
#76237=AXIS2_PLACEMENT_3D('',#168760,#87155,#87156);
#76238=AXIS2_PLACEMENT_3D('',#168764,#87158,#87159);
#76239=AXIS2_PLACEMENT_3D('',#168768,#87161,#87162);
#76240=AXIS2_PLACEMENT_3D('',#168772,#87164,#87165);
#76241=AXIS2_PLACEMENT_3D('',#168776,#87167,#87168);
#76242=AXIS2_PLACEMENT_3D('',#168780,#87170,#87171);
#76243=AXIS2_PLACEMENT_3D('',#168784,#87173,#87174);
#76244=AXIS2_PLACEMENT_3D('',#168788,#87176,#87177);
#76245=AXIS2_PLACEMENT_3D('',#168792,#87179,#87180);
#76246=AXIS2_PLACEMENT_3D('',#168796,#87182,#87183);
#76247=AXIS2_PLACEMENT_3D('',#168800,#87185,#87186);
#76248=AXIS2_PLACEMENT_3D('',#168804,#87188,#87189);
#76249=AXIS2_PLACEMENT_3D('',#168808,#87191,#87192);
#76250=AXIS2_PLACEMENT_3D('',#168812,#87194,#87195);
#76251=AXIS2_PLACEMENT_3D('',#168816,#87197,#87198);
#76252=AXIS2_PLACEMENT_3D('',#168820,#87200,#87201);
#76253=AXIS2_PLACEMENT_3D('',#168824,#87203,#87204);
#76254=AXIS2_PLACEMENT_3D('',#168828,#87206,#87207);
#76255=AXIS2_PLACEMENT_3D('',#168841,#87210,#87211);
#76256=AXIS2_PLACEMENT_3D('',#168852,#87213,#87214);
#76257=AXIS2_PLACEMENT_3D('',#168855,#87216,#87217);
#76258=AXIS2_PLACEMENT_3D('',#168858,#87218,#87219);
#76259=AXIS2_PLACEMENT_3D('',#168873,#87221,#87222);
#76260=AXIS2_PLACEMENT_3D('',#168877,#87224,#87225);
#76261=AXIS2_PLACEMENT_3D('',#168892,#87227,#87228);
#76262=AXIS2_PLACEMENT_3D('',#168895,#87230,#87231);
#76263=AXIS2_PLACEMENT_3D('',#168898,#87232,#87233);
#76264=AXIS2_PLACEMENT_3D('',#168909,#87235,#87236);
#76265=AXIS2_PLACEMENT_3D('',#168913,#87238,#87239);
#76266=AXIS2_PLACEMENT_3D('',#168924,#87241,#87242);
#76267=AXIS2_PLACEMENT_3D('',#168928,#87244,#87245);
#76268=AXIS2_PLACEMENT_3D('',#168932,#87247,#87248);
#76269=AXIS2_PLACEMENT_3D('',#168936,#87250,#87251);
#76270=AXIS2_PLACEMENT_3D('',#168940,#87253,#87254);
#76271=AXIS2_PLACEMENT_3D('',#168944,#87256,#87257);
#76272=AXIS2_PLACEMENT_3D('',#168948,#87259,#87260);
#76273=AXIS2_PLACEMENT_3D('',#168952,#87262,#87263);
#76274=AXIS2_PLACEMENT_3D('',#168956,#87265,#87266);
#76275=AXIS2_PLACEMENT_3D('',#168960,#87268,#87269);
#76276=AXIS2_PLACEMENT_3D('',#168964,#87271,#87272);
#76277=AXIS2_PLACEMENT_3D('',#168968,#87274,#87275);
#76278=AXIS2_PLACEMENT_3D('',#168972,#87277,#87278);
#76279=AXIS2_PLACEMENT_3D('',#168976,#87280,#87281);
#76280=AXIS2_PLACEMENT_3D('',#168980,#87283,#87284);
#76281=AXIS2_PLACEMENT_3D('',#168984,#87286,#87287);
#76282=AXIS2_PLACEMENT_3D('',#168988,#87289,#87290);
#76283=AXIS2_PLACEMENT_3D('',#168992,#87292,#87293);
#76284=AXIS2_PLACEMENT_3D('',#168996,#87295,#87296);
#76285=AXIS2_PLACEMENT_3D('',#169000,#87298,#87299);
#76286=AXIS2_PLACEMENT_3D('',#169004,#87301,#87302);
#76287=AXIS2_PLACEMENT_3D('',#169008,#87304,#87305);
#76288=AXIS2_PLACEMENT_3D('',#169012,#87307,#87308);
#76289=AXIS2_PLACEMENT_3D('',#169016,#87310,#87311);
#76290=AXIS2_PLACEMENT_3D('',#169020,#87313,#87314);
#76291=AXIS2_PLACEMENT_3D('',#169024,#87316,#87317);
#76292=AXIS2_PLACEMENT_3D('',#169028,#87319,#87320);
#76293=AXIS2_PLACEMENT_3D('',#169032,#87322,#87323);
#76294=AXIS2_PLACEMENT_3D('',#169036,#87325,#87326);
#76295=AXIS2_PLACEMENT_3D('',#169040,#87328,#87329);
#76296=AXIS2_PLACEMENT_3D('',#169044,#87331,#87332);
#76297=AXIS2_PLACEMENT_3D('',#169048,#87334,#87335);
#76298=AXIS2_PLACEMENT_3D('',#169052,#87337,#87338);
#76299=AXIS2_PLACEMENT_3D('',#169056,#87340,#87341);
#76300=AXIS2_PLACEMENT_3D('',#169060,#87343,#87344);
#76301=AXIS2_PLACEMENT_3D('',#169064,#87346,#87347);
#76302=AXIS2_PLACEMENT_3D('',#169068,#87349,#87350);
#76303=AXIS2_PLACEMENT_3D('',#169072,#87352,#87353);
#76304=AXIS2_PLACEMENT_3D('',#169076,#87355,#87356);
#76305=AXIS2_PLACEMENT_3D('',#169080,#87358,#87359);
#76306=AXIS2_PLACEMENT_3D('',#169084,#87361,#87362);
#76307=AXIS2_PLACEMENT_3D('',#169088,#87364,#87365);
#76308=AXIS2_PLACEMENT_3D('',#169092,#87367,#87368);
#76309=AXIS2_PLACEMENT_3D('',#169096,#87370,#87371);
#76310=AXIS2_PLACEMENT_3D('',#169100,#87373,#87374);
#76311=AXIS2_PLACEMENT_3D('',#169104,#87376,#87377);
#76312=AXIS2_PLACEMENT_3D('',#169108,#87379,#87380);
#76313=AXIS2_PLACEMENT_3D('',#169112,#87382,#87383);
#76314=AXIS2_PLACEMENT_3D('',#169116,#87385,#87386);
#76315=AXIS2_PLACEMENT_3D('',#169120,#87388,#87389);
#76316=AXIS2_PLACEMENT_3D('',#169124,#87391,#87392);
#76317=AXIS2_PLACEMENT_3D('',#169128,#87394,#87395);
#76318=AXIS2_PLACEMENT_3D('',#169134,#87398,#87399);
#76319=AXIS2_PLACEMENT_3D('',#169138,#87401,#87402);
#76320=AXIS2_PLACEMENT_3D('',#169149,#87404,#87405);
#76321=AXIS2_PLACEMENT_3D('',#169158,#87406,#87407);
#76322=AXIS2_PLACEMENT_3D('',#169162,#87409,#87410);
#76323=AXIS2_PLACEMENT_3D('',#169166,#87412,#87413);
#76324=AXIS2_PLACEMENT_3D('',#169170,#87415,#87416);
#76325=AXIS2_PLACEMENT_3D('',#169174,#87418,#87419);
#76326=AXIS2_PLACEMENT_3D('',#169178,#87421,#87422);
#76327=AXIS2_PLACEMENT_3D('',#169182,#87424,#87425);
#76328=AXIS2_PLACEMENT_3D('',#169186,#87427,#87428);
#76329=AXIS2_PLACEMENT_3D('',#169190,#87430,#87431);
#76330=AXIS2_PLACEMENT_3D('',#169194,#87433,#87434);
#76331=AXIS2_PLACEMENT_3D('',#169198,#87436,#87437);
#76332=AXIS2_PLACEMENT_3D('',#169202,#87439,#87440);
#76333=AXIS2_PLACEMENT_3D('',#169206,#87442,#87443);
#76334=AXIS2_PLACEMENT_3D('',#169210,#87445,#87446);
#76335=AXIS2_PLACEMENT_3D('',#169214,#87448,#87449);
#76336=AXIS2_PLACEMENT_3D('',#169218,#87451,#87452);
#76337=AXIS2_PLACEMENT_3D('',#169224,#87455,#87456);
#76338=AXIS2_PLACEMENT_3D('',#169228,#87458,#87459);
#76339=AXIS2_PLACEMENT_3D('',#169232,#87461,#87462);
#76340=AXIS2_PLACEMENT_3D('',#169235,#87464,#87465);
#76341=AXIS2_PLACEMENT_3D('',#169240,#87467,#87468);
#76342=AXIS2_PLACEMENT_3D('',#169244,#87470,#87471);
#76343=AXIS2_PLACEMENT_3D('',#169248,#87473,#87474);
#76344=AXIS2_PLACEMENT_3D('',#169251,#87476,#87477);
#76345=AXIS2_PLACEMENT_3D('',#169256,#87479,#87480);
#76346=AXIS2_PLACEMENT_3D('',#169260,#87482,#87483);
#76347=AXIS2_PLACEMENT_3D('',#169264,#87485,#87486);
#76348=AXIS2_PLACEMENT_3D('',#169267,#87488,#87489);
#76349=AXIS2_PLACEMENT_3D('',#169272,#87491,#87492);
#76350=AXIS2_PLACEMENT_3D('',#169276,#87494,#87495);
#76351=AXIS2_PLACEMENT_3D('',#169280,#87497,#87498);
#76352=AXIS2_PLACEMENT_3D('',#169283,#87500,#87501);
#76353=AXIS2_PLACEMENT_3D('',#169288,#87503,#87504);
#76354=AXIS2_PLACEMENT_3D('',#169292,#87506,#87507);
#76355=AXIS2_PLACEMENT_3D('',#169296,#87509,#87510);
#76356=AXIS2_PLACEMENT_3D('',#169299,#87512,#87513);
#76357=AXIS2_PLACEMENT_3D('',#169304,#87515,#87516);
#76358=AXIS2_PLACEMENT_3D('',#169308,#87518,#87519);
#76359=AXIS2_PLACEMENT_3D('',#169312,#87521,#87522);
#76360=AXIS2_PLACEMENT_3D('',#169315,#87524,#87525);
#76361=AXIS2_PLACEMENT_3D('',#169320,#87527,#87528);
#76362=AXIS2_PLACEMENT_3D('',#169324,#87530,#87531);
#76363=AXIS2_PLACEMENT_3D('',#169328,#87533,#87534);
#76364=AXIS2_PLACEMENT_3D('',#169330,#87535,#87536);
#76365=AXIS2_PLACEMENT_3D('',#169332,#87537,#87538);
#76366=AXIS2_PLACEMENT_3D('',#169335,#87540,#87541);
#76367=AXIS2_PLACEMENT_3D('',#169338,#87542,#87543);
#76368=AXIS2_PLACEMENT_3D('',#169342,#87545,#87546);
#76369=AXIS2_PLACEMENT_3D('',#169353,#87548,#87549);
#76370=AXIS2_PLACEMENT_3D('',#169364,#87551,#87552);
#76371=AXIS2_PLACEMENT_3D('',#169379,#87554,#87555);
#76372=AXIS2_PLACEMENT_3D('',#169383,#87557,#87558);
#76373=AXIS2_PLACEMENT_3D('',#169398,#87560,#87561);
#76374=AXIS2_PLACEMENT_3D('',#169400,#87562,#87563);
#76375=AXIS2_PLACEMENT_3D('',#169404,#87565,#87566);
#76376=AXIS2_PLACEMENT_3D('',#169415,#87568,#87569);
#76377=AXIS2_PLACEMENT_3D('',#169419,#87571,#87572);
#76378=AXIS2_PLACEMENT_3D('',#169430,#87574,#87575);
#76379=AXIS2_PLACEMENT_3D('',#169434,#87577,#87578);
#76380=AXIS2_PLACEMENT_3D('',#169438,#87580,#87581);
#76381=AXIS2_PLACEMENT_3D('',#169442,#87583,#87584);
#76382=AXIS2_PLACEMENT_3D('',#169446,#87586,#87587);
#76383=AXIS2_PLACEMENT_3D('',#169450,#87589,#87590);
#76384=AXIS2_PLACEMENT_3D('',#169454,#87592,#87593);
#76385=AXIS2_PLACEMENT_3D('',#169458,#87595,#87596);
#76386=AXIS2_PLACEMENT_3D('',#169462,#87598,#87599);
#76387=AXIS2_PLACEMENT_3D('',#169466,#87601,#87602);
#76388=AXIS2_PLACEMENT_3D('',#169470,#87604,#87605);
#76389=AXIS2_PLACEMENT_3D('',#169474,#87607,#87608);
#76390=AXIS2_PLACEMENT_3D('',#169478,#87610,#87611);
#76391=AXIS2_PLACEMENT_3D('',#169482,#87613,#87614);
#76392=AXIS2_PLACEMENT_3D('',#169486,#87616,#87617);
#76393=AXIS2_PLACEMENT_3D('',#169490,#87619,#87620);
#76394=AXIS2_PLACEMENT_3D('',#169494,#87622,#87623);
#76395=AXIS2_PLACEMENT_3D('',#169498,#87625,#87626);
#76396=AXIS2_PLACEMENT_3D('',#169502,#87628,#87629);
#76397=AXIS2_PLACEMENT_3D('',#169506,#87631,#87632);
#76398=AXIS2_PLACEMENT_3D('',#169510,#87634,#87635);
#76399=AXIS2_PLACEMENT_3D('',#169514,#87637,#87638);
#76400=AXIS2_PLACEMENT_3D('',#169518,#87640,#87641);
#76401=AXIS2_PLACEMENT_3D('',#169522,#87643,#87644);
#76402=AXIS2_PLACEMENT_3D('',#169526,#87646,#87647);
#76403=AXIS2_PLACEMENT_3D('',#169530,#87649,#87650);
#76404=AXIS2_PLACEMENT_3D('',#169534,#87652,#87653);
#76405=AXIS2_PLACEMENT_3D('',#169538,#87655,#87656);
#76406=AXIS2_PLACEMENT_3D('',#169542,#87658,#87659);
#76407=AXIS2_PLACEMENT_3D('',#169546,#87661,#87662);
#76408=AXIS2_PLACEMENT_3D('',#169550,#87664,#87665);
#76409=AXIS2_PLACEMENT_3D('',#169554,#87667,#87668);
#76410=AXIS2_PLACEMENT_3D('',#169558,#87670,#87671);
#76411=AXIS2_PLACEMENT_3D('',#169562,#87673,#87674);
#76412=AXIS2_PLACEMENT_3D('',#169566,#87676,#87677);
#76413=AXIS2_PLACEMENT_3D('',#169570,#87679,#87680);
#76414=AXIS2_PLACEMENT_3D('',#169574,#87682,#87683);
#76415=AXIS2_PLACEMENT_3D('',#169578,#87685,#87686);
#76416=AXIS2_PLACEMENT_3D('',#169582,#87688,#87689);
#76417=AXIS2_PLACEMENT_3D('',#169586,#87691,#87692);
#76418=AXIS2_PLACEMENT_3D('',#169590,#87694,#87695);
#76419=AXIS2_PLACEMENT_3D('',#169594,#87697,#87698);
#76420=AXIS2_PLACEMENT_3D('',#169598,#87700,#87701);
#76421=AXIS2_PLACEMENT_3D('',#169602,#87703,#87704);
#76422=AXIS2_PLACEMENT_3D('',#169606,#87706,#87707);
#76423=AXIS2_PLACEMENT_3D('',#169610,#87709,#87710);
#76424=AXIS2_PLACEMENT_3D('',#169614,#87712,#87713);
#76425=AXIS2_PLACEMENT_3D('',#169618,#87715,#87716);
#76426=AXIS2_PLACEMENT_3D('',#169622,#87718,#87719);
#76427=AXIS2_PLACEMENT_3D('',#169626,#87721,#87722);
#76428=AXIS2_PLACEMENT_3D('',#169630,#87724,#87725);
#76429=AXIS2_PLACEMENT_3D('',#169634,#87727,#87728);
#76430=AXIS2_PLACEMENT_3D('',#169647,#87731,#87732);
#76431=AXIS2_PLACEMENT_3D('',#169658,#87734,#87735);
#76432=AXIS2_PLACEMENT_3D('',#169661,#87737,#87738);
#76433=AXIS2_PLACEMENT_3D('',#169664,#87739,#87740);
#76434=AXIS2_PLACEMENT_3D('',#169679,#87742,#87743);
#76435=AXIS2_PLACEMENT_3D('',#169683,#87745,#87746);
#76436=AXIS2_PLACEMENT_3D('',#169698,#87748,#87749);
#76437=AXIS2_PLACEMENT_3D('',#169701,#87751,#87752);
#76438=AXIS2_PLACEMENT_3D('',#169704,#87753,#87754);
#76439=AXIS2_PLACEMENT_3D('',#169715,#87756,#87757);
#76440=AXIS2_PLACEMENT_3D('',#169719,#87759,#87760);
#76441=AXIS2_PLACEMENT_3D('',#169730,#87762,#87763);
#76442=AXIS2_PLACEMENT_3D('',#169734,#87765,#87766);
#76443=AXIS2_PLACEMENT_3D('',#169738,#87768,#87769);
#76444=AXIS2_PLACEMENT_3D('',#169742,#87771,#87772);
#76445=AXIS2_PLACEMENT_3D('',#169746,#87774,#87775);
#76446=AXIS2_PLACEMENT_3D('',#169750,#87777,#87778);
#76447=AXIS2_PLACEMENT_3D('',#169754,#87780,#87781);
#76448=AXIS2_PLACEMENT_3D('',#169758,#87783,#87784);
#76449=AXIS2_PLACEMENT_3D('',#169762,#87786,#87787);
#76450=AXIS2_PLACEMENT_3D('',#169766,#87789,#87790);
#76451=AXIS2_PLACEMENT_3D('',#169770,#87792,#87793);
#76452=AXIS2_PLACEMENT_3D('',#169774,#87795,#87796);
#76453=AXIS2_PLACEMENT_3D('',#169778,#87798,#87799);
#76454=AXIS2_PLACEMENT_3D('',#169782,#87801,#87802);
#76455=AXIS2_PLACEMENT_3D('',#169786,#87804,#87805);
#76456=AXIS2_PLACEMENT_3D('',#169790,#87807,#87808);
#76457=AXIS2_PLACEMENT_3D('',#169794,#87810,#87811);
#76458=AXIS2_PLACEMENT_3D('',#169798,#87813,#87814);
#76459=AXIS2_PLACEMENT_3D('',#169802,#87816,#87817);
#76460=AXIS2_PLACEMENT_3D('',#169806,#87819,#87820);
#76461=AXIS2_PLACEMENT_3D('',#169810,#87822,#87823);
#76462=AXIS2_PLACEMENT_3D('',#169814,#87825,#87826);
#76463=AXIS2_PLACEMENT_3D('',#169818,#87828,#87829);
#76464=AXIS2_PLACEMENT_3D('',#169822,#87831,#87832);
#76465=AXIS2_PLACEMENT_3D('',#169826,#87834,#87835);
#76466=AXIS2_PLACEMENT_3D('',#169830,#87837,#87838);
#76467=AXIS2_PLACEMENT_3D('',#169834,#87840,#87841);
#76468=AXIS2_PLACEMENT_3D('',#169838,#87843,#87844);
#76469=AXIS2_PLACEMENT_3D('',#169842,#87846,#87847);
#76470=AXIS2_PLACEMENT_3D('',#169846,#87849,#87850);
#76471=AXIS2_PLACEMENT_3D('',#169850,#87852,#87853);
#76472=AXIS2_PLACEMENT_3D('',#169854,#87855,#87856);
#76473=AXIS2_PLACEMENT_3D('',#169858,#87858,#87859);
#76474=AXIS2_PLACEMENT_3D('',#169862,#87861,#87862);
#76475=AXIS2_PLACEMENT_3D('',#169866,#87864,#87865);
#76476=AXIS2_PLACEMENT_3D('',#169870,#87867,#87868);
#76477=AXIS2_PLACEMENT_3D('',#169874,#87870,#87871);
#76478=AXIS2_PLACEMENT_3D('',#169878,#87873,#87874);
#76479=AXIS2_PLACEMENT_3D('',#169882,#87876,#87877);
#76480=AXIS2_PLACEMENT_3D('',#169886,#87879,#87880);
#76481=AXIS2_PLACEMENT_3D('',#169890,#87882,#87883);
#76482=AXIS2_PLACEMENT_3D('',#169894,#87885,#87886);
#76483=AXIS2_PLACEMENT_3D('',#169898,#87888,#87889);
#76484=AXIS2_PLACEMENT_3D('',#169902,#87891,#87892);
#76485=AXIS2_PLACEMENT_3D('',#169906,#87894,#87895);
#76486=AXIS2_PLACEMENT_3D('',#169910,#87897,#87898);
#76487=AXIS2_PLACEMENT_3D('',#169914,#87900,#87901);
#76488=AXIS2_PLACEMENT_3D('',#169918,#87903,#87904);
#76489=AXIS2_PLACEMENT_3D('',#169922,#87906,#87907);
#76490=AXIS2_PLACEMENT_3D('',#169926,#87909,#87910);
#76491=AXIS2_PLACEMENT_3D('',#169930,#87912,#87913);
#76492=AXIS2_PLACEMENT_3D('',#169934,#87915,#87916);
#76493=AXIS2_PLACEMENT_3D('',#169940,#87919,#87920);
#76494=AXIS2_PLACEMENT_3D('',#169944,#87922,#87923);
#76495=AXIS2_PLACEMENT_3D('',#169955,#87925,#87926);
#76496=AXIS2_PLACEMENT_3D('',#169964,#87927,#87928);
#76497=AXIS2_PLACEMENT_3D('',#169968,#87930,#87931);
#76498=AXIS2_PLACEMENT_3D('',#169972,#87933,#87934);
#76499=AXIS2_PLACEMENT_3D('',#169976,#87936,#87937);
#76500=AXIS2_PLACEMENT_3D('',#169980,#87939,#87940);
#76501=AXIS2_PLACEMENT_3D('',#169984,#87942,#87943);
#76502=AXIS2_PLACEMENT_3D('',#169988,#87945,#87946);
#76503=AXIS2_PLACEMENT_3D('',#169992,#87948,#87949);
#76504=AXIS2_PLACEMENT_3D('',#169996,#87951,#87952);
#76505=AXIS2_PLACEMENT_3D('',#170000,#87954,#87955);
#76506=AXIS2_PLACEMENT_3D('',#170004,#87957,#87958);
#76507=AXIS2_PLACEMENT_3D('',#170008,#87960,#87961);
#76508=AXIS2_PLACEMENT_3D('',#170012,#87963,#87964);
#76509=AXIS2_PLACEMENT_3D('',#170016,#87966,#87967);
#76510=AXIS2_PLACEMENT_3D('',#170020,#87969,#87970);
#76511=AXIS2_PLACEMENT_3D('',#170024,#87972,#87973);
#76512=AXIS2_PLACEMENT_3D('',#170030,#87976,#87977);
#76513=AXIS2_PLACEMENT_3D('',#170034,#87979,#87980);
#76514=AXIS2_PLACEMENT_3D('',#170038,#87982,#87983);
#76515=AXIS2_PLACEMENT_3D('',#170041,#87985,#87986);
#76516=AXIS2_PLACEMENT_3D('',#170046,#87988,#87989);
#76517=AXIS2_PLACEMENT_3D('',#170050,#87991,#87992);
#76518=AXIS2_PLACEMENT_3D('',#170054,#87994,#87995);
#76519=AXIS2_PLACEMENT_3D('',#170057,#87997,#87998);
#76520=AXIS2_PLACEMENT_3D('',#170062,#88000,#88001);
#76521=AXIS2_PLACEMENT_3D('',#170066,#88003,#88004);
#76522=AXIS2_PLACEMENT_3D('',#170070,#88006,#88007);
#76523=AXIS2_PLACEMENT_3D('',#170073,#88009,#88010);
#76524=AXIS2_PLACEMENT_3D('',#170078,#88012,#88013);
#76525=AXIS2_PLACEMENT_3D('',#170082,#88015,#88016);
#76526=AXIS2_PLACEMENT_3D('',#170086,#88018,#88019);
#76527=AXIS2_PLACEMENT_3D('',#170089,#88021,#88022);
#76528=AXIS2_PLACEMENT_3D('',#170094,#88024,#88025);
#76529=AXIS2_PLACEMENT_3D('',#170098,#88027,#88028);
#76530=AXIS2_PLACEMENT_3D('',#170102,#88030,#88031);
#76531=AXIS2_PLACEMENT_3D('',#170105,#88033,#88034);
#76532=AXIS2_PLACEMENT_3D('',#170110,#88036,#88037);
#76533=AXIS2_PLACEMENT_3D('',#170114,#88039,#88040);
#76534=AXIS2_PLACEMENT_3D('',#170118,#88042,#88043);
#76535=AXIS2_PLACEMENT_3D('',#170121,#88045,#88046);
#76536=AXIS2_PLACEMENT_3D('',#170126,#88048,#88049);
#76537=AXIS2_PLACEMENT_3D('',#170130,#88051,#88052);
#76538=AXIS2_PLACEMENT_3D('',#170134,#88054,#88055);
#76539=AXIS2_PLACEMENT_3D('',#170136,#88056,#88057);
#76540=AXIS2_PLACEMENT_3D('',#170138,#88058,#88059);
#76541=AXIS2_PLACEMENT_3D('',#170141,#88061,#88062);
#76542=AXIS2_PLACEMENT_3D('',#170144,#88063,#88064);
#76543=AXIS2_PLACEMENT_3D('',#170148,#88066,#88067);
#76544=AXIS2_PLACEMENT_3D('',#170159,#88069,#88070);
#76545=AXIS2_PLACEMENT_3D('',#170170,#88072,#88073);
#76546=AXIS2_PLACEMENT_3D('',#170185,#88075,#88076);
#76547=AXIS2_PLACEMENT_3D('',#170189,#88078,#88079);
#76548=AXIS2_PLACEMENT_3D('',#170204,#88081,#88082);
#76549=AXIS2_PLACEMENT_3D('',#170206,#88083,#88084);
#76550=AXIS2_PLACEMENT_3D('',#170210,#88086,#88087);
#76551=AXIS2_PLACEMENT_3D('',#170221,#88089,#88090);
#76552=AXIS2_PLACEMENT_3D('',#170225,#88092,#88093);
#76553=AXIS2_PLACEMENT_3D('',#170236,#88095,#88096);
#76554=AXIS2_PLACEMENT_3D('',#170240,#88098,#88099);
#76555=AXIS2_PLACEMENT_3D('',#170244,#88101,#88102);
#76556=AXIS2_PLACEMENT_3D('',#170248,#88104,#88105);
#76557=AXIS2_PLACEMENT_3D('',#170252,#88107,#88108);
#76558=AXIS2_PLACEMENT_3D('',#170256,#88110,#88111);
#76559=AXIS2_PLACEMENT_3D('',#170260,#88113,#88114);
#76560=AXIS2_PLACEMENT_3D('',#170264,#88116,#88117);
#76561=AXIS2_PLACEMENT_3D('',#170268,#88119,#88120);
#76562=AXIS2_PLACEMENT_3D('',#170272,#88122,#88123);
#76563=AXIS2_PLACEMENT_3D('',#170276,#88125,#88126);
#76564=AXIS2_PLACEMENT_3D('',#170280,#88128,#88129);
#76565=AXIS2_PLACEMENT_3D('',#170284,#88131,#88132);
#76566=AXIS2_PLACEMENT_3D('',#170288,#88134,#88135);
#76567=AXIS2_PLACEMENT_3D('',#170292,#88137,#88138);
#76568=AXIS2_PLACEMENT_3D('',#170296,#88140,#88141);
#76569=AXIS2_PLACEMENT_3D('',#170300,#88143,#88144);
#76570=AXIS2_PLACEMENT_3D('',#170304,#88146,#88147);
#76571=AXIS2_PLACEMENT_3D('',#170308,#88149,#88150);
#76572=AXIS2_PLACEMENT_3D('',#170312,#88152,#88153);
#76573=AXIS2_PLACEMENT_3D('',#170316,#88155,#88156);
#76574=AXIS2_PLACEMENT_3D('',#170320,#88158,#88159);
#76575=AXIS2_PLACEMENT_3D('',#170324,#88161,#88162);
#76576=AXIS2_PLACEMENT_3D('',#170328,#88164,#88165);
#76577=AXIS2_PLACEMENT_3D('',#170332,#88167,#88168);
#76578=AXIS2_PLACEMENT_3D('',#170336,#88170,#88171);
#76579=AXIS2_PLACEMENT_3D('',#170340,#88173,#88174);
#76580=AXIS2_PLACEMENT_3D('',#170344,#88176,#88177);
#76581=AXIS2_PLACEMENT_3D('',#170348,#88179,#88180);
#76582=AXIS2_PLACEMENT_3D('',#170352,#88182,#88183);
#76583=AXIS2_PLACEMENT_3D('',#170356,#88185,#88186);
#76584=AXIS2_PLACEMENT_3D('',#170360,#88188,#88189);
#76585=AXIS2_PLACEMENT_3D('',#170364,#88191,#88192);
#76586=AXIS2_PLACEMENT_3D('',#170368,#88194,#88195);
#76587=AXIS2_PLACEMENT_3D('',#170372,#88197,#88198);
#76588=AXIS2_PLACEMENT_3D('',#170376,#88200,#88201);
#76589=AXIS2_PLACEMENT_3D('',#170380,#88203,#88204);
#76590=AXIS2_PLACEMENT_3D('',#170384,#88206,#88207);
#76591=AXIS2_PLACEMENT_3D('',#170388,#88209,#88210);
#76592=AXIS2_PLACEMENT_3D('',#170392,#88212,#88213);
#76593=AXIS2_PLACEMENT_3D('',#170396,#88215,#88216);
#76594=AXIS2_PLACEMENT_3D('',#170400,#88218,#88219);
#76595=AXIS2_PLACEMENT_3D('',#170404,#88221,#88222);
#76596=AXIS2_PLACEMENT_3D('',#170408,#88224,#88225);
#76597=AXIS2_PLACEMENT_3D('',#170412,#88227,#88228);
#76598=AXIS2_PLACEMENT_3D('',#170416,#88230,#88231);
#76599=AXIS2_PLACEMENT_3D('',#170420,#88233,#88234);
#76600=AXIS2_PLACEMENT_3D('',#170424,#88236,#88237);
#76601=AXIS2_PLACEMENT_3D('',#170428,#88239,#88240);
#76602=AXIS2_PLACEMENT_3D('',#170432,#88242,#88243);
#76603=AXIS2_PLACEMENT_3D('',#170436,#88245,#88246);
#76604=AXIS2_PLACEMENT_3D('',#170440,#88248,#88249);
#76605=AXIS2_PLACEMENT_3D('',#170453,#88252,#88253);
#76606=AXIS2_PLACEMENT_3D('',#170464,#88255,#88256);
#76607=AXIS2_PLACEMENT_3D('',#170467,#88258,#88259);
#76608=AXIS2_PLACEMENT_3D('',#170470,#88260,#88261);
#76609=AXIS2_PLACEMENT_3D('',#170485,#88263,#88264);
#76610=AXIS2_PLACEMENT_3D('',#170489,#88266,#88267);
#76611=AXIS2_PLACEMENT_3D('',#170504,#88269,#88270);
#76612=AXIS2_PLACEMENT_3D('',#170507,#88272,#88273);
#76613=AXIS2_PLACEMENT_3D('',#170510,#88274,#88275);
#76614=AXIS2_PLACEMENT_3D('',#170521,#88277,#88278);
#76615=AXIS2_PLACEMENT_3D('',#170525,#88280,#88281);
#76616=AXIS2_PLACEMENT_3D('',#170536,#88283,#88284);
#76617=AXIS2_PLACEMENT_3D('',#170540,#88286,#88287);
#76618=AXIS2_PLACEMENT_3D('',#170544,#88289,#88290);
#76619=AXIS2_PLACEMENT_3D('',#170548,#88292,#88293);
#76620=AXIS2_PLACEMENT_3D('',#170552,#88295,#88296);
#76621=AXIS2_PLACEMENT_3D('',#170556,#88298,#88299);
#76622=AXIS2_PLACEMENT_3D('',#170560,#88301,#88302);
#76623=AXIS2_PLACEMENT_3D('',#170564,#88304,#88305);
#76624=AXIS2_PLACEMENT_3D('',#170568,#88307,#88308);
#76625=AXIS2_PLACEMENT_3D('',#170572,#88310,#88311);
#76626=AXIS2_PLACEMENT_3D('',#170576,#88313,#88314);
#76627=AXIS2_PLACEMENT_3D('',#170580,#88316,#88317);
#76628=AXIS2_PLACEMENT_3D('',#170584,#88319,#88320);
#76629=AXIS2_PLACEMENT_3D('',#170588,#88322,#88323);
#76630=AXIS2_PLACEMENT_3D('',#170592,#88325,#88326);
#76631=AXIS2_PLACEMENT_3D('',#170596,#88328,#88329);
#76632=AXIS2_PLACEMENT_3D('',#170600,#88331,#88332);
#76633=AXIS2_PLACEMENT_3D('',#170604,#88334,#88335);
#76634=AXIS2_PLACEMENT_3D('',#170608,#88337,#88338);
#76635=AXIS2_PLACEMENT_3D('',#170612,#88340,#88341);
#76636=AXIS2_PLACEMENT_3D('',#170616,#88343,#88344);
#76637=AXIS2_PLACEMENT_3D('',#170620,#88346,#88347);
#76638=AXIS2_PLACEMENT_3D('',#170624,#88349,#88350);
#76639=AXIS2_PLACEMENT_3D('',#170628,#88352,#88353);
#76640=AXIS2_PLACEMENT_3D('',#170632,#88355,#88356);
#76641=AXIS2_PLACEMENT_3D('',#170636,#88358,#88359);
#76642=AXIS2_PLACEMENT_3D('',#170640,#88361,#88362);
#76643=AXIS2_PLACEMENT_3D('',#170644,#88364,#88365);
#76644=AXIS2_PLACEMENT_3D('',#170648,#88367,#88368);
#76645=AXIS2_PLACEMENT_3D('',#170652,#88370,#88371);
#76646=AXIS2_PLACEMENT_3D('',#170656,#88373,#88374);
#76647=AXIS2_PLACEMENT_3D('',#170660,#88376,#88377);
#76648=AXIS2_PLACEMENT_3D('',#170664,#88379,#88380);
#76649=AXIS2_PLACEMENT_3D('',#170668,#88382,#88383);
#76650=AXIS2_PLACEMENT_3D('',#170672,#88385,#88386);
#76651=AXIS2_PLACEMENT_3D('',#170676,#88388,#88389);
#76652=AXIS2_PLACEMENT_3D('',#170680,#88391,#88392);
#76653=AXIS2_PLACEMENT_3D('',#170684,#88394,#88395);
#76654=AXIS2_PLACEMENT_3D('',#170688,#88397,#88398);
#76655=AXIS2_PLACEMENT_3D('',#170692,#88400,#88401);
#76656=AXIS2_PLACEMENT_3D('',#170696,#88403,#88404);
#76657=AXIS2_PLACEMENT_3D('',#170700,#88406,#88407);
#76658=AXIS2_PLACEMENT_3D('',#170704,#88409,#88410);
#76659=AXIS2_PLACEMENT_3D('',#170708,#88412,#88413);
#76660=AXIS2_PLACEMENT_3D('',#170712,#88415,#88416);
#76661=AXIS2_PLACEMENT_3D('',#170716,#88418,#88419);
#76662=AXIS2_PLACEMENT_3D('',#170720,#88421,#88422);
#76663=AXIS2_PLACEMENT_3D('',#170724,#88424,#88425);
#76664=AXIS2_PLACEMENT_3D('',#170728,#88427,#88428);
#76665=AXIS2_PLACEMENT_3D('',#170732,#88430,#88431);
#76666=AXIS2_PLACEMENT_3D('',#170736,#88433,#88434);
#76667=AXIS2_PLACEMENT_3D('',#170740,#88436,#88437);
#76668=AXIS2_PLACEMENT_3D('',#170746,#88440,#88441);
#76669=AXIS2_PLACEMENT_3D('',#170750,#88443,#88444);
#76670=AXIS2_PLACEMENT_3D('',#170761,#88446,#88447);
#76671=AXIS2_PLACEMENT_3D('',#170772,#88449,#88450);
#76672=AXIS2_PLACEMENT_3D('',#170776,#88452,#88453);
#76673=AXIS2_PLACEMENT_3D('',#170780,#88455,#88456);
#76674=AXIS2_PLACEMENT_3D('',#170783,#88458,#88459);
#76675=AXIS2_PLACEMENT_3D('',#170788,#88461,#88462);
#76676=AXIS2_PLACEMENT_3D('',#170792,#88464,#88465);
#76677=AXIS2_PLACEMENT_3D('',#170796,#88467,#88468);
#76678=AXIS2_PLACEMENT_3D('',#170799,#88470,#88471);
#76679=AXIS2_PLACEMENT_3D('',#170804,#88473,#88474);
#76680=AXIS2_PLACEMENT_3D('',#170808,#88476,#88477);
#76681=AXIS2_PLACEMENT_3D('',#170812,#88479,#88480);
#76682=AXIS2_PLACEMENT_3D('',#170815,#88482,#88483);
#76683=AXIS2_PLACEMENT_3D('',#170820,#88485,#88486);
#76684=AXIS2_PLACEMENT_3D('',#170824,#88488,#88489);
#76685=AXIS2_PLACEMENT_3D('',#170828,#88491,#88492);
#76686=AXIS2_PLACEMENT_3D('',#170831,#88494,#88495);
#76687=AXIS2_PLACEMENT_3D('',#170836,#88497,#88498);
#76688=AXIS2_PLACEMENT_3D('',#170840,#88500,#88501);
#76689=AXIS2_PLACEMENT_3D('',#170844,#88503,#88504);
#76690=AXIS2_PLACEMENT_3D('',#170847,#88506,#88507);
#76691=AXIS2_PLACEMENT_3D('',#170852,#88509,#88510);
#76692=AXIS2_PLACEMENT_3D('',#170856,#88512,#88513);
#76693=AXIS2_PLACEMENT_3D('',#170860,#88515,#88516);
#76694=AXIS2_PLACEMENT_3D('',#170863,#88518,#88519);
#76695=AXIS2_PLACEMENT_3D('',#170866,#88520,#88521);
#76696=AXIS2_PLACEMENT_3D('',#170870,#88523,#88524);
#76697=AXIS2_PLACEMENT_3D('',#170881,#88526,#88527);
#76698=AXIS2_PLACEMENT_3D('',#170892,#88529,#88530);
#76699=AXIS2_PLACEMENT_3D('',#170907,#88532,#88533);
#76700=AXIS2_PLACEMENT_3D('',#170911,#88535,#88536);
#76701=AXIS2_PLACEMENT_3D('',#170926,#88538,#88539);
#76702=AXIS2_PLACEMENT_3D('',#170928,#88540,#88541);
#76703=AXIS2_PLACEMENT_3D('',#170932,#88543,#88544);
#76704=AXIS2_PLACEMENT_3D('',#170943,#88546,#88547);
#76705=AXIS2_PLACEMENT_3D('',#170947,#88549,#88550);
#76706=AXIS2_PLACEMENT_3D('',#170958,#88552,#88553);
#76707=AXIS2_PLACEMENT_3D('',#170962,#88555,#88556);
#76708=AXIS2_PLACEMENT_3D('',#170966,#88558,#88559);
#76709=AXIS2_PLACEMENT_3D('',#170970,#88561,#88562);
#76710=AXIS2_PLACEMENT_3D('',#170974,#88564,#88565);
#76711=AXIS2_PLACEMENT_3D('',#170978,#88567,#88568);
#76712=AXIS2_PLACEMENT_3D('',#170982,#88570,#88571);
#76713=AXIS2_PLACEMENT_3D('',#170986,#88573,#88574);
#76714=AXIS2_PLACEMENT_3D('',#170990,#88576,#88577);
#76715=AXIS2_PLACEMENT_3D('',#170994,#88579,#88580);
#76716=AXIS2_PLACEMENT_3D('',#170998,#88582,#88583);
#76717=AXIS2_PLACEMENT_3D('',#171002,#88585,#88586);
#76718=AXIS2_PLACEMENT_3D('',#171006,#88588,#88589);
#76719=AXIS2_PLACEMENT_3D('',#171010,#88591,#88592);
#76720=AXIS2_PLACEMENT_3D('',#171014,#88594,#88595);
#76721=AXIS2_PLACEMENT_3D('',#171018,#88597,#88598);
#76722=AXIS2_PLACEMENT_3D('',#171022,#88600,#88601);
#76723=AXIS2_PLACEMENT_3D('',#171026,#88603,#88604);
#76724=AXIS2_PLACEMENT_3D('',#171030,#88606,#88607);
#76725=AXIS2_PLACEMENT_3D('',#171034,#88609,#88610);
#76726=AXIS2_PLACEMENT_3D('',#171038,#88612,#88613);
#76727=AXIS2_PLACEMENT_3D('',#171042,#88615,#88616);
#76728=AXIS2_PLACEMENT_3D('',#171046,#88618,#88619);
#76729=AXIS2_PLACEMENT_3D('',#171050,#88621,#88622);
#76730=AXIS2_PLACEMENT_3D('',#171054,#88624,#88625);
#76731=AXIS2_PLACEMENT_3D('',#171058,#88627,#88628);
#76732=AXIS2_PLACEMENT_3D('',#171062,#88630,#88631);
#76733=AXIS2_PLACEMENT_3D('',#171066,#88633,#88634);
#76734=AXIS2_PLACEMENT_3D('',#171070,#88636,#88637);
#76735=AXIS2_PLACEMENT_3D('',#171074,#88639,#88640);
#76736=AXIS2_PLACEMENT_3D('',#171078,#88642,#88643);
#76737=AXIS2_PLACEMENT_3D('',#171082,#88645,#88646);
#76738=AXIS2_PLACEMENT_3D('',#171086,#88648,#88649);
#76739=AXIS2_PLACEMENT_3D('',#171090,#88651,#88652);
#76740=AXIS2_PLACEMENT_3D('',#171094,#88654,#88655);
#76741=AXIS2_PLACEMENT_3D('',#171098,#88657,#88658);
#76742=AXIS2_PLACEMENT_3D('',#171102,#88660,#88661);
#76743=AXIS2_PLACEMENT_3D('',#171106,#88663,#88664);
#76744=AXIS2_PLACEMENT_3D('',#171110,#88666,#88667);
#76745=AXIS2_PLACEMENT_3D('',#171114,#88669,#88670);
#76746=AXIS2_PLACEMENT_3D('',#171118,#88672,#88673);
#76747=AXIS2_PLACEMENT_3D('',#171122,#88675,#88676);
#76748=AXIS2_PLACEMENT_3D('',#171126,#88678,#88679);
#76749=AXIS2_PLACEMENT_3D('',#171130,#88681,#88682);
#76750=AXIS2_PLACEMENT_3D('',#171134,#88684,#88685);
#76751=AXIS2_PLACEMENT_3D('',#171138,#88687,#88688);
#76752=AXIS2_PLACEMENT_3D('',#171142,#88690,#88691);
#76753=AXIS2_PLACEMENT_3D('',#171146,#88693,#88694);
#76754=AXIS2_PLACEMENT_3D('',#171150,#88696,#88697);
#76755=AXIS2_PLACEMENT_3D('',#171154,#88699,#88700);
#76756=AXIS2_PLACEMENT_3D('',#171158,#88702,#88703);
#76757=AXIS2_PLACEMENT_3D('',#171162,#88705,#88706);
#76758=AXIS2_PLACEMENT_3D('',#171175,#88709,#88710);
#76759=AXIS2_PLACEMENT_3D('',#171186,#88712,#88713);
#76760=AXIS2_PLACEMENT_3D('',#171189,#88715,#88716);
#76761=AXIS2_PLACEMENT_3D('',#171192,#88717,#88718);
#76762=AXIS2_PLACEMENT_3D('',#171207,#88720,#88721);
#76763=AXIS2_PLACEMENT_3D('',#171211,#88723,#88724);
#76764=AXIS2_PLACEMENT_3D('',#171226,#88726,#88727);
#76765=AXIS2_PLACEMENT_3D('',#171229,#88729,#88730);
#76766=AXIS2_PLACEMENT_3D('',#171232,#88731,#88732);
#76767=AXIS2_PLACEMENT_3D('',#171243,#88734,#88735);
#76768=AXIS2_PLACEMENT_3D('',#171247,#88737,#88738);
#76769=AXIS2_PLACEMENT_3D('',#171258,#88740,#88741);
#76770=AXIS2_PLACEMENT_3D('',#171262,#88743,#88744);
#76771=AXIS2_PLACEMENT_3D('',#171266,#88746,#88747);
#76772=AXIS2_PLACEMENT_3D('',#171270,#88749,#88750);
#76773=AXIS2_PLACEMENT_3D('',#171274,#88752,#88753);
#76774=AXIS2_PLACEMENT_3D('',#171278,#88755,#88756);
#76775=AXIS2_PLACEMENT_3D('',#171282,#88758,#88759);
#76776=AXIS2_PLACEMENT_3D('',#171286,#88761,#88762);
#76777=AXIS2_PLACEMENT_3D('',#171290,#88764,#88765);
#76778=AXIS2_PLACEMENT_3D('',#171294,#88767,#88768);
#76779=AXIS2_PLACEMENT_3D('',#171298,#88770,#88771);
#76780=AXIS2_PLACEMENT_3D('',#171302,#88773,#88774);
#76781=AXIS2_PLACEMENT_3D('',#171306,#88776,#88777);
#76782=AXIS2_PLACEMENT_3D('',#171310,#88779,#88780);
#76783=AXIS2_PLACEMENT_3D('',#171314,#88782,#88783);
#76784=AXIS2_PLACEMENT_3D('',#171318,#88785,#88786);
#76785=AXIS2_PLACEMENT_3D('',#171322,#88788,#88789);
#76786=AXIS2_PLACEMENT_3D('',#171326,#88791,#88792);
#76787=AXIS2_PLACEMENT_3D('',#171330,#88794,#88795);
#76788=AXIS2_PLACEMENT_3D('',#171334,#88797,#88798);
#76789=AXIS2_PLACEMENT_3D('',#171338,#88800,#88801);
#76790=AXIS2_PLACEMENT_3D('',#171342,#88803,#88804);
#76791=AXIS2_PLACEMENT_3D('',#171346,#88806,#88807);
#76792=AXIS2_PLACEMENT_3D('',#171350,#88809,#88810);
#76793=AXIS2_PLACEMENT_3D('',#171354,#88812,#88813);
#76794=AXIS2_PLACEMENT_3D('',#171358,#88815,#88816);
#76795=AXIS2_PLACEMENT_3D('',#171362,#88818,#88819);
#76796=AXIS2_PLACEMENT_3D('',#171366,#88821,#88822);
#76797=AXIS2_PLACEMENT_3D('',#171370,#88824,#88825);
#76798=AXIS2_PLACEMENT_3D('',#171374,#88827,#88828);
#76799=AXIS2_PLACEMENT_3D('',#171378,#88830,#88831);
#76800=AXIS2_PLACEMENT_3D('',#171382,#88833,#88834);
#76801=AXIS2_PLACEMENT_3D('',#171386,#88836,#88837);
#76802=AXIS2_PLACEMENT_3D('',#171390,#88839,#88840);
#76803=AXIS2_PLACEMENT_3D('',#171394,#88842,#88843);
#76804=AXIS2_PLACEMENT_3D('',#171398,#88845,#88846);
#76805=AXIS2_PLACEMENT_3D('',#171402,#88848,#88849);
#76806=AXIS2_PLACEMENT_3D('',#171406,#88851,#88852);
#76807=AXIS2_PLACEMENT_3D('',#171410,#88854,#88855);
#76808=AXIS2_PLACEMENT_3D('',#171414,#88857,#88858);
#76809=AXIS2_PLACEMENT_3D('',#171418,#88860,#88861);
#76810=AXIS2_PLACEMENT_3D('',#171422,#88863,#88864);
#76811=AXIS2_PLACEMENT_3D('',#171426,#88866,#88867);
#76812=AXIS2_PLACEMENT_3D('',#171430,#88869,#88870);
#76813=AXIS2_PLACEMENT_3D('',#171434,#88872,#88873);
#76814=AXIS2_PLACEMENT_3D('',#171438,#88875,#88876);
#76815=AXIS2_PLACEMENT_3D('',#171442,#88878,#88879);
#76816=AXIS2_PLACEMENT_3D('',#171446,#88881,#88882);
#76817=AXIS2_PLACEMENT_3D('',#171450,#88884,#88885);
#76818=AXIS2_PLACEMENT_3D('',#171454,#88887,#88888);
#76819=AXIS2_PLACEMENT_3D('',#171458,#88890,#88891);
#76820=AXIS2_PLACEMENT_3D('',#171462,#88893,#88894);
#76821=AXIS2_PLACEMENT_3D('',#171468,#88897,#88898);
#76822=AXIS2_PLACEMENT_3D('',#171472,#88900,#88901);
#76823=AXIS2_PLACEMENT_3D('',#171483,#88903,#88904);
#76824=AXIS2_PLACEMENT_3D('',#171492,#88905,#88906);
#76825=AXIS2_PLACEMENT_3D('',#171496,#88908,#88909);
#76826=AXIS2_PLACEMENT_3D('',#171500,#88911,#88912);
#76827=AXIS2_PLACEMENT_3D('',#171504,#88914,#88915);
#76828=AXIS2_PLACEMENT_3D('',#171508,#88917,#88918);
#76829=AXIS2_PLACEMENT_3D('',#171512,#88920,#88921);
#76830=AXIS2_PLACEMENT_3D('',#171516,#88923,#88924);
#76831=AXIS2_PLACEMENT_3D('',#171520,#88926,#88927);
#76832=AXIS2_PLACEMENT_3D('',#171524,#88929,#88930);
#76833=AXIS2_PLACEMENT_3D('',#171528,#88932,#88933);
#76834=AXIS2_PLACEMENT_3D('',#171532,#88935,#88936);
#76835=AXIS2_PLACEMENT_3D('',#171536,#88938,#88939);
#76836=AXIS2_PLACEMENT_3D('',#171540,#88941,#88942);
#76837=AXIS2_PLACEMENT_3D('',#171544,#88944,#88945);
#76838=AXIS2_PLACEMENT_3D('',#171548,#88947,#88948);
#76839=AXIS2_PLACEMENT_3D('',#171552,#88950,#88951);
#76840=AXIS2_PLACEMENT_3D('',#171556,#88953,#88954);
#76841=AXIS2_PLACEMENT_3D('',#171560,#88956,#88957);
#76842=AXIS2_PLACEMENT_3D('',#171564,#88959,#88960);
#76843=AXIS2_PLACEMENT_3D('',#171568,#88962,#88963);
#76844=AXIS2_PLACEMENT_3D('',#171572,#88965,#88966);
#76845=AXIS2_PLACEMENT_3D('',#171574,#88967,#88968);
#76846=AXIS2_PLACEMENT_3D('',#171578,#88970,#88971);
#76847=AXIS2_PLACEMENT_3D('',#171582,#88973,#88974);
#76848=AXIS2_PLACEMENT_3D('',#171586,#88976,#88977);
#76849=AXIS2_PLACEMENT_3D('',#171589,#88979,#88980);
#76850=AXIS2_PLACEMENT_3D('',#171592,#88981,#88982);
#76851=AXIS2_PLACEMENT_3D('',#171594,#88983,#88984);
#76852=AXIS2_PLACEMENT_3D('',#171596,#88985,#88986);
#76853=AXIS2_PLACEMENT_3D('',#171600,#88988,#88989);
#76854=AXIS2_PLACEMENT_3D('',#171604,#88991,#88992);
#76855=AXIS2_PLACEMENT_3D('',#171608,#88994,#88995);
#76856=AXIS2_PLACEMENT_3D('',#171614,#88998,#88999);
#76857=AXIS2_PLACEMENT_3D('',#171618,#89001,#89002);
#76858=AXIS2_PLACEMENT_3D('',#171622,#89004,#89005);
#76859=AXIS2_PLACEMENT_3D('',#171625,#89007,#89008);
#76860=AXIS2_PLACEMENT_3D('',#171630,#89010,#89011);
#76861=AXIS2_PLACEMENT_3D('',#171634,#89013,#89014);
#76862=AXIS2_PLACEMENT_3D('',#171638,#89016,#89017);
#76863=AXIS2_PLACEMENT_3D('',#171641,#89019,#89020);
#76864=AXIS2_PLACEMENT_3D('',#171646,#89022,#89023);
#76865=AXIS2_PLACEMENT_3D('',#171650,#89025,#89026);
#76866=AXIS2_PLACEMENT_3D('',#171654,#89028,#89029);
#76867=AXIS2_PLACEMENT_3D('',#171657,#89031,#89032);
#76868=AXIS2_PLACEMENT_3D('',#171662,#89034,#89035);
#76869=AXIS2_PLACEMENT_3D('',#171666,#89037,#89038);
#76870=AXIS2_PLACEMENT_3D('',#171670,#89040,#89041);
#76871=AXIS2_PLACEMENT_3D('',#171673,#89043,#89044);
#76872=AXIS2_PLACEMENT_3D('',#171678,#89046,#89047);
#76873=AXIS2_PLACEMENT_3D('',#171682,#89049,#89050);
#76874=AXIS2_PLACEMENT_3D('',#171686,#89052,#89053);
#76875=AXIS2_PLACEMENT_3D('',#171689,#89055,#89056);
#76876=AXIS2_PLACEMENT_3D('',#171694,#89058,#89059);
#76877=AXIS2_PLACEMENT_3D('',#171698,#89061,#89062);
#76878=AXIS2_PLACEMENT_3D('',#171702,#89064,#89065);
#76879=AXIS2_PLACEMENT_3D('',#171705,#89067,#89068);
#76880=AXIS2_PLACEMENT_3D('',#171710,#89070,#89071);
#76881=AXIS2_PLACEMENT_3D('',#171714,#89073,#89074);
#76882=AXIS2_PLACEMENT_3D('',#171718,#89076,#89077);
#76883=AXIS2_PLACEMENT_3D('',#171721,#89079,#89080);
#76884=AXIS2_PLACEMENT_3D('',#171726,#89082,#89083);
#76885=AXIS2_PLACEMENT_3D('',#171730,#89085,#89086);
#76886=AXIS2_PLACEMENT_3D('',#171734,#89088,#89089);
#76887=AXIS2_PLACEMENT_3D('',#171737,#89091,#89092);
#76888=AXIS2_PLACEMENT_3D('',#171742,#89094,#89095);
#76889=AXIS2_PLACEMENT_3D('',#171746,#89097,#89098);
#76890=AXIS2_PLACEMENT_3D('',#171750,#89100,#89101);
#76891=AXIS2_PLACEMENT_3D('',#171753,#89103,#89104);
#76892=AXIS2_PLACEMENT_3D('',#171758,#89106,#89107);
#76893=AXIS2_PLACEMENT_3D('',#171762,#89109,#89110);
#76894=AXIS2_PLACEMENT_3D('',#171766,#89112,#89113);
#76895=AXIS2_PLACEMENT_3D('',#171769,#89115,#89116);
#76896=AXIS2_PLACEMENT_3D('',#171770,#89117,#89118);
#76897=AXIS2_PLACEMENT_3D('',#171773,#89121,#89122);
#76898=AXIS2_PLACEMENT_3D('',#171775,#89124,#89125);
#76899=AXIS2_PLACEMENT_3D('',#171778,#89128,#89129);
#76900=AXIS2_PLACEMENT_3D('',#171781,#89132,#89133);
#76901=AXIS2_PLACEMENT_3D('',#171783,#89135,#89136);
#76902=AXIS2_PLACEMENT_3D('',#171785,#89138,#89139);
#76903=AXIS2_PLACEMENT_3D('',#171786,#89140,#89141);
#76904=AXIS2_PLACEMENT_3D('',#171789,#89144,#89145);
#76905=AXIS2_PLACEMENT_3D('',#171791,#89147,#89148);
#76906=AXIS2_PLACEMENT_3D('',#171793,#89150,#89151);
#76907=AXIS2_PLACEMENT_3D('',#171796,#89154,#89155);
#76908=AXIS2_PLACEMENT_3D('',#171799,#89158,#89159);
#76909=AXIS2_PLACEMENT_3D('',#171801,#89161,#89162);
#76910=AXIS2_PLACEMENT_3D('',#171803,#89164,#89165);
#76911=AXIS2_PLACEMENT_3D('',#171804,#89166,#89167);
#76912=AXIS2_PLACEMENT_3D('',#171807,#89170,#89171);
#76913=AXIS2_PLACEMENT_3D('',#171810,#89174,#89175);
#76914=AXIS2_PLACEMENT_3D('',#171812,#89177,#89178);
#76915=AXIS2_PLACEMENT_3D('',#171814,#89180,#89181);
#76916=AXIS2_PLACEMENT_3D('',#171815,#89182,#89183);
#76917=AXIS2_PLACEMENT_3D('',#171818,#89186,#89187);
#76918=AXIS2_PLACEMENT_3D('',#171821,#89190,#89191);
#76919=AXIS2_PLACEMENT_3D('',#171823,#89193,#89194);
#76920=AXIS2_PLACEMENT_3D('',#171825,#89196,#89197);
#76921=AXIS2_PLACEMENT_3D('',#171826,#89198,#89199);
#76922=AXIS2_PLACEMENT_3D('',#171829,#89202,#89203);
#76923=AXIS2_PLACEMENT_3D('',#171832,#89206,#89207);
#76924=AXIS2_PLACEMENT_3D('',#171834,#89209,#89210);
#76925=AXIS2_PLACEMENT_3D('',#171836,#89212,#89213);
#76926=AXIS2_PLACEMENT_3D('',#171837,#89214,#89215);
#76927=AXIS2_PLACEMENT_3D('',#171840,#89218,#89219);
#76928=AXIS2_PLACEMENT_3D('',#171843,#89222,#89223);
#76929=AXIS2_PLACEMENT_3D('',#171845,#89225,#89226);
#76930=AXIS2_PLACEMENT_3D('',#171847,#89228,#89229);
#76931=AXIS2_PLACEMENT_3D('',#171848,#89230,#89231);
#76932=AXIS2_PLACEMENT_3D('',#171851,#89234,#89235);
#76933=AXIS2_PLACEMENT_3D('',#171853,#89237,#89238);
#76934=AXIS2_PLACEMENT_3D('',#171855,#89240,#89241);
#76935=AXIS2_PLACEMENT_3D('',#171857,#89243,#89244);
#76936=AXIS2_PLACEMENT_3D('',#171859,#89246,#89247);
#76937=AXIS2_PLACEMENT_3D('',#171862,#89250,#89251);
#76938=AXIS2_PLACEMENT_3D('',#171864,#89253,#89254);
#76939=AXIS2_PLACEMENT_3D('',#171866,#89256,#89257);
#76940=AXIS2_PLACEMENT_3D('',#171868,#89259,#89260);
#76941=AXIS2_PLACEMENT_3D('',#171870,#89262,#89263);
#76942=AXIS2_PLACEMENT_3D('',#171872,#89265,#89266);
#76943=AXIS2_PLACEMENT_3D('',#171874,#89268,#89269);
#76944=AXIS2_PLACEMENT_3D('',#171875,#89270,#89271);
#76945=AXIS2_PLACEMENT_3D('',#171878,#89274,#89275);
#76946=AXIS2_PLACEMENT_3D('',#171880,#89277,#89278);
#76947=AXIS2_PLACEMENT_3D('',#171882,#89280,#89281);
#76948=AXIS2_PLACEMENT_3D('',#171884,#89283,#89284);
#76949=AXIS2_PLACEMENT_3D('',#171886,#89286,#89287);
#76950=AXIS2_PLACEMENT_3D('',#171888,#89289,#89290);
#76951=AXIS2_PLACEMENT_3D('',#171890,#89292,#89293);
#76952=AXIS2_PLACEMENT_3D('',#171891,#89294,#89295);
#76953=AXIS2_PLACEMENT_3D('',#171894,#89298,#89299);
#76954=AXIS2_PLACEMENT_3D('',#171896,#89301,#89302);
#76955=AXIS2_PLACEMENT_3D('',#171898,#89304,#89305);
#76956=AXIS2_PLACEMENT_3D('',#171900,#89307,#89308);
#76957=AXIS2_PLACEMENT_3D('',#171902,#89310,#89311);
#76958=AXIS2_PLACEMENT_3D('',#171905,#89314,#89315);
#76959=AXIS2_PLACEMENT_3D('',#171907,#89317,#89318);
#76960=AXIS2_PLACEMENT_3D('',#171909,#89320,#89321);
#76961=AXIS2_PLACEMENT_3D('',#171911,#89323,#89324);
#76962=AXIS2_PLACEMENT_3D('',#171913,#89326,#89327);
#76963=AXIS2_PLACEMENT_3D('',#171915,#89329,#89330);
#76964=AXIS2_PLACEMENT_3D('',#171917,#89332,#89333);
#76965=AXIS2_PLACEMENT_3D('',#171918,#89334,#89335);
#76966=AXIS2_PLACEMENT_3D('',#171921,#89338,#89339);
#76967=AXIS2_PLACEMENT_3D('',#171923,#89341,#89342);
#76968=AXIS2_PLACEMENT_3D('',#171925,#89344,#89345);
#76969=AXIS2_PLACEMENT_3D('',#171927,#89347,#89348);
#76970=AXIS2_PLACEMENT_3D('',#171929,#89350,#89351);
#76971=AXIS2_PLACEMENT_3D('',#171931,#89353,#89354);
#76972=AXIS2_PLACEMENT_3D('',#171933,#89356,#89357);
#76973=AXIS2_PLACEMENT_3D('',#171934,#89358,#89359);
#76974=AXIS2_PLACEMENT_3D('',#171937,#89362,#89363);
#76975=AXIS2_PLACEMENT_3D('',#171939,#89365,#89366);
#76976=AXIS2_PLACEMENT_3D('',#171941,#89368,#89369);
#76977=AXIS2_PLACEMENT_3D('',#171943,#89371,#89372);
#76978=AXIS2_PLACEMENT_3D('',#171945,#89374,#89375);
#76979=AXIS2_PLACEMENT_3D('',#171947,#89377,#89378);
#76980=AXIS2_PLACEMENT_3D('',#171949,#89380,#89381);
#76981=AXIS2_PLACEMENT_3D('',#171950,#89382,#89383);
#76982=AXIS2_PLACEMENT_3D('',#171953,#89386,#89387);
#76983=AXIS2_PLACEMENT_3D('',#171955,#89389,#89390);
#76984=AXIS2_PLACEMENT_3D('',#171957,#89392,#89393);
#76985=AXIS2_PLACEMENT_3D('',#171959,#89395,#89396);
#76986=AXIS2_PLACEMENT_3D('',#171961,#89398,#89399);
#76987=AXIS2_PLACEMENT_3D('',#171964,#89402,#89403);
#76988=AXIS2_PLACEMENT_3D('',#171966,#89405,#89406);
#76989=AXIS2_PLACEMENT_3D('',#171968,#89408,#89409);
#76990=AXIS2_PLACEMENT_3D('',#171970,#89411,#89412);
#76991=AXIS2_PLACEMENT_3D('',#171972,#89414,#89415);
#76992=AXIS2_PLACEMENT_3D('',#171974,#89417,#89418);
#76993=AXIS2_PLACEMENT_3D('',#171976,#89420,#89421);
#76994=AXIS2_PLACEMENT_3D('',#171977,#89422,#89423);
#76995=AXIS2_PLACEMENT_3D('',#171980,#89426,#89427);
#76996=AXIS2_PLACEMENT_3D('',#171982,#89429,#89430);
#76997=AXIS2_PLACEMENT_3D('',#171984,#89432,#89433);
#76998=AXIS2_PLACEMENT_3D('',#171986,#89435,#89436);
#76999=AXIS2_PLACEMENT_3D('',#171988,#89438,#89439);
#77000=AXIS2_PLACEMENT_3D('',#171990,#89441,#89442);
#77001=AXIS2_PLACEMENT_3D('',#171992,#89444,#89445);
#77002=AXIS2_PLACEMENT_3D('',#171993,#89446,#89447);
#77003=AXIS2_PLACEMENT_3D('',#171996,#89450,#89451);
#77004=AXIS2_PLACEMENT_3D('',#171998,#89453,#89454);
#77005=AXIS2_PLACEMENT_3D('',#172000,#89456,#89457);
#77006=AXIS2_PLACEMENT_3D('',#172002,#89459,#89460);
#77007=AXIS2_PLACEMENT_3D('',#172004,#89462,#89463);
#77008=AXIS2_PLACEMENT_3D('',#172007,#89466,#89467);
#77009=AXIS2_PLACEMENT_3D('',#172009,#89469,#89470);
#77010=AXIS2_PLACEMENT_3D('',#172011,#89472,#89473);
#77011=AXIS2_PLACEMENT_3D('',#172013,#89475,#89476);
#77012=AXIS2_PLACEMENT_3D('',#172015,#89478,#89479);
#77013=AXIS2_PLACEMENT_3D('',#172017,#89481,#89482);
#77014=AXIS2_PLACEMENT_3D('',#172019,#89484,#89485);
#77015=AXIS2_PLACEMENT_3D('',#172020,#89486,#89487);
#77016=AXIS2_PLACEMENT_3D('',#172023,#89490,#89491);
#77017=AXIS2_PLACEMENT_3D('',#172025,#89493,#89494);
#77018=AXIS2_PLACEMENT_3D('',#172027,#89496,#89497);
#77019=AXIS2_PLACEMENT_3D('',#172029,#89499,#89500);
#77020=AXIS2_PLACEMENT_3D('',#172031,#89502,#89503);
#77021=AXIS2_PLACEMENT_3D('',#172033,#89505,#89506);
#77022=AXIS2_PLACEMENT_3D('',#172035,#89508,#89509);
#77023=AXIS2_PLACEMENT_3D('',#172036,#89510,#89511);
#77024=AXIS2_PLACEMENT_3D('',#172039,#89514,#89515);
#77025=AXIS2_PLACEMENT_3D('',#172041,#89517,#89518);
#77026=AXIS2_PLACEMENT_3D('',#172043,#89520,#89521);
#77027=AXIS2_PLACEMENT_3D('',#172045,#89523,#89524);
#77028=AXIS2_PLACEMENT_3D('',#172047,#89526,#89527);
#77029=AXIS2_PLACEMENT_3D('',#172050,#89530,#89531);
#77030=AXIS2_PLACEMENT_3D('',#172052,#89533,#89534);
#77031=AXIS2_PLACEMENT_3D('',#172054,#89536,#89537);
#77032=AXIS2_PLACEMENT_3D('',#172056,#89539,#89540);
#77033=AXIS2_PLACEMENT_3D('',#172058,#89542,#89543);
#77034=AXIS2_PLACEMENT_3D('',#172060,#89545,#89546);
#77035=AXIS2_PLACEMENT_3D('',#172062,#89548,#89549);
#77036=AXIS2_PLACEMENT_3D('',#172063,#89550,#89551);
#77037=AXIS2_PLACEMENT_3D('',#172066,#89554,#89555);
#77038=AXIS2_PLACEMENT_3D('',#172068,#89557,#89558);
#77039=AXIS2_PLACEMENT_3D('',#172070,#89560,#89561);
#77040=AXIS2_PLACEMENT_3D('',#172072,#89563,#89564);
#77041=AXIS2_PLACEMENT_3D('',#172074,#89566,#89567);
#77042=AXIS2_PLACEMENT_3D('',#172076,#89569,#89570);
#77043=AXIS2_PLACEMENT_3D('',#172078,#89572,#89573);
#77044=AXIS2_PLACEMENT_3D('',#172079,#89574,#89575);
#77045=AXIS2_PLACEMENT_3D('',#172126,#89577,#89578);
#77046=AXIS2_PLACEMENT_3D('',#172128,#89580,#89581);
#77047=AXIS2_PLACEMENT_3D('',#172131,#89584,#89585);
#77048=AXIS2_PLACEMENT_3D('',#172133,#89587,#89588);
#77049=AXIS2_PLACEMENT_3D('',#172135,#89590,#89591);
#77050=AXIS2_PLACEMENT_3D('',#172137,#89593,#89594);
#77051=AXIS2_PLACEMENT_3D('',#172139,#89596,#89597);
#77052=AXIS2_PLACEMENT_3D('',#172141,#89599,#89600);
#77053=AXIS2_PLACEMENT_3D('',#172143,#89602,#89603);
#77054=AXIS2_PLACEMENT_3D('',#172144,#89604,#89605);
#77055=AXIS2_PLACEMENT_3D('',#172147,#89608,#89609);
#77056=AXIS2_PLACEMENT_3D('',#172149,#89611,#89612);
#77057=AXIS2_PLACEMENT_3D('',#172151,#89614,#89615);
#77058=AXIS2_PLACEMENT_3D('',#172153,#89617,#89618);
#77059=AXIS2_PLACEMENT_3D('',#172155,#89620,#89621);
#77060=AXIS2_PLACEMENT_3D('',#172157,#89623,#89624);
#77061=AXIS2_PLACEMENT_3D('',#172159,#89626,#89627);
#77062=AXIS2_PLACEMENT_3D('',#172160,#89628,#89629);
#77063=AXIS2_PLACEMENT_3D('',#172163,#89632,#89633);
#77064=AXIS2_PLACEMENT_3D('',#172165,#89635,#89636);
#77065=AXIS2_PLACEMENT_3D('',#172167,#89638,#89639);
#77066=AXIS2_PLACEMENT_3D('',#172169,#89641,#89642);
#77067=AXIS2_PLACEMENT_3D('',#172171,#89644,#89645);
#77068=AXIS2_PLACEMENT_3D('',#172174,#89648,#89649);
#77069=AXIS2_PLACEMENT_3D('',#172176,#89651,#89652);
#77070=AXIS2_PLACEMENT_3D('',#172178,#89654,#89655);
#77071=AXIS2_PLACEMENT_3D('',#172180,#89657,#89658);
#77072=AXIS2_PLACEMENT_3D('',#172182,#89660,#89661);
#77073=AXIS2_PLACEMENT_3D('',#172185,#89664,#89665);
#77074=AXIS2_PLACEMENT_3D('',#172187,#89667,#89668);
#77075=AXIS2_PLACEMENT_3D('',#172189,#89670,#89671);
#77076=AXIS2_PLACEMENT_3D('',#172191,#89673,#89674);
#77077=AXIS2_PLACEMENT_3D('',#172194,#89677,#89678);
#77078=AXIS2_PLACEMENT_3D('',#172197,#89681,#89682);
#77079=AXIS2_PLACEMENT_3D('',#172198,#89683,#89684);
#77080=AXIS2_PLACEMENT_3D('',#172201,#89687,#89688);
#77081=AXIS2_PLACEMENT_3D('',#172204,#89691,#89692);
#77082=AXIS2_PLACEMENT_3D('',#172207,#89695,#89696);
#77083=AXIS2_PLACEMENT_3D('',#172208,#89697,#89698);
#77084=AXIS2_PLACEMENT_3D('',#172209,#89699,#89700);
#77085=AXIS2_PLACEMENT_3D('',#172306,#89701,#89702);
#77086=AXIS2_PLACEMENT_3D('',#172308,#89704,#89705);
#77087=AXIS2_PLACEMENT_3D('',#172310,#89707,#89708);
#77088=AXIS2_PLACEMENT_3D('',#172312,#89710,#89711);
#77089=AXIS2_PLACEMENT_3D('',#172313,#89712,#89713);
#77090=AXIS2_PLACEMENT_3D('',#172315,#89715,#89716);
#77091=AXIS2_PLACEMENT_3D('',#172320,#89717,#89718);
#77092=AXIS2_PLACEMENT_3D('',#172322,#89720,#89721);
#77093=AXIS2_PLACEMENT_3D('',#172324,#89723,#89724);
#77094=AXIS2_PLACEMENT_3D('',#172325,#89725,#89726);
#77095=AXIS2_PLACEMENT_3D('',#172327,#89728,#89729);
#77096=AXIS2_PLACEMENT_3D('',#172329,#89731,#89732);
#77097=AXIS2_PLACEMENT_3D('',#172330,#89733,#89734);
#77098=AXIS2_PLACEMENT_3D('',#172332,#89736,#89737);
#77099=AXIS2_PLACEMENT_3D('',#172334,#89739,#89740);
#77100=AXIS2_PLACEMENT_3D('',#172335,#89741,#89742);
#77101=AXIS2_PLACEMENT_3D('',#172337,#89744,#89745);
#77102=AXIS2_PLACEMENT_3D('',#172339,#89747,#89748);
#77103=AXIS2_PLACEMENT_3D('',#172340,#89749,#89750);
#77104=AXIS2_PLACEMENT_3D('',#172342,#89752,#89753);
#77105=AXIS2_PLACEMENT_3D('',#172344,#89755,#89756);
#77106=AXIS2_PLACEMENT_3D('',#172345,#89757,#89758);
#77107=AXIS2_PLACEMENT_3D('',#172348,#89761,#89762);
#77108=AXIS2_PLACEMENT_3D('',#172350,#89764,#89765);
#77109=AXIS2_PLACEMENT_3D('',#172352,#89767,#89768);
#77110=AXIS2_PLACEMENT_3D('',#172354,#89770,#89771);
#77111=AXIS2_PLACEMENT_3D('',#172356,#89773,#89774);
#77112=AXIS2_PLACEMENT_3D('',#172359,#89777,#89778);
#77113=AXIS2_PLACEMENT_3D('',#172361,#89780,#89781);
#77114=AXIS2_PLACEMENT_3D('',#172363,#89783,#89784);
#77115=AXIS2_PLACEMENT_3D('',#172365,#89786,#89787);
#77116=AXIS2_PLACEMENT_3D('',#172367,#89789,#89790);
#77117=AXIS2_PLACEMENT_3D('',#172369,#89792,#89793);
#77118=AXIS2_PLACEMENT_3D('',#172371,#89795,#89796);
#77119=AXIS2_PLACEMENT_3D('',#172372,#89797,#89798);
#77120=AXIS2_PLACEMENT_3D('',#172375,#89801,#89802);
#77121=AXIS2_PLACEMENT_3D('',#172377,#89804,#89805);
#77122=AXIS2_PLACEMENT_3D('',#172379,#89807,#89808);
#77123=AXIS2_PLACEMENT_3D('',#172381,#89810,#89811);
#77124=AXIS2_PLACEMENT_3D('',#172383,#89813,#89814);
#77125=AXIS2_PLACEMENT_3D('',#172385,#89816,#89817);
#77126=AXIS2_PLACEMENT_3D('',#172387,#89819,#89820);
#77127=AXIS2_PLACEMENT_3D('',#172388,#89821,#89822);
#77128=AXIS2_PLACEMENT_3D('',#172391,#89825,#89826);
#77129=AXIS2_PLACEMENT_3D('',#172393,#89828,#89829);
#77130=AXIS2_PLACEMENT_3D('',#172395,#89831,#89832);
#77131=AXIS2_PLACEMENT_3D('',#172397,#89834,#89835);
#77132=AXIS2_PLACEMENT_3D('',#172399,#89837,#89838);
#77133=AXIS2_PLACEMENT_3D('',#172402,#89841,#89842);
#77134=AXIS2_PLACEMENT_3D('',#172404,#89844,#89845);
#77135=AXIS2_PLACEMENT_3D('',#172406,#89847,#89848);
#77136=AXIS2_PLACEMENT_3D('',#172408,#89850,#89851);
#77137=AXIS2_PLACEMENT_3D('',#172410,#89853,#89854);
#77138=AXIS2_PLACEMENT_3D('',#172412,#89856,#89857);
#77139=AXIS2_PLACEMENT_3D('',#172414,#89859,#89860);
#77140=AXIS2_PLACEMENT_3D('',#172415,#89861,#89862);
#77141=AXIS2_PLACEMENT_3D('',#172418,#89865,#89866);
#77142=AXIS2_PLACEMENT_3D('',#172420,#89868,#89869);
#77143=AXIS2_PLACEMENT_3D('',#172422,#89871,#89872);
#77144=AXIS2_PLACEMENT_3D('',#172424,#89874,#89875);
#77145=AXIS2_PLACEMENT_3D('',#172426,#89877,#89878);
#77146=AXIS2_PLACEMENT_3D('',#172428,#89880,#89881);
#77147=AXIS2_PLACEMENT_3D('',#172430,#89883,#89884);
#77148=AXIS2_PLACEMENT_3D('',#172431,#89885,#89886);
#77149=AXIS2_PLACEMENT_3D('',#172434,#89889,#89890);
#77150=AXIS2_PLACEMENT_3D('',#172436,#89892,#89893);
#77151=AXIS2_PLACEMENT_3D('',#172438,#89895,#89896);
#77152=AXIS2_PLACEMENT_3D('',#172440,#89898,#89899);
#77153=AXIS2_PLACEMENT_3D('',#172442,#89901,#89902);
#77154=AXIS2_PLACEMENT_3D('',#172444,#89904,#89905);
#77155=AXIS2_PLACEMENT_3D('',#172446,#89907,#89908);
#77156=AXIS2_PLACEMENT_3D('',#172447,#89909,#89910);
#77157=AXIS2_PLACEMENT_3D('',#172450,#89913,#89914);
#77158=AXIS2_PLACEMENT_3D('',#172452,#89916,#89917);
#77159=AXIS2_PLACEMENT_3D('',#172454,#89919,#89920);
#77160=AXIS2_PLACEMENT_3D('',#172456,#89922,#89923);
#77161=AXIS2_PLACEMENT_3D('',#172458,#89925,#89926);
#77162=AXIS2_PLACEMENT_3D('',#172461,#89929,#89930);
#77163=AXIS2_PLACEMENT_3D('',#172463,#89932,#89933);
#77164=AXIS2_PLACEMENT_3D('',#172465,#89935,#89936);
#77165=AXIS2_PLACEMENT_3D('',#172467,#89938,#89939);
#77166=AXIS2_PLACEMENT_3D('',#172469,#89941,#89942);
#77167=AXIS2_PLACEMENT_3D('',#172471,#89944,#89945);
#77168=AXIS2_PLACEMENT_3D('',#172473,#89947,#89948);
#77169=AXIS2_PLACEMENT_3D('',#172474,#89949,#89950);
#77170=AXIS2_PLACEMENT_3D('',#172477,#89953,#89954);
#77171=AXIS2_PLACEMENT_3D('',#172479,#89956,#89957);
#77172=AXIS2_PLACEMENT_3D('',#172481,#89959,#89960);
#77173=AXIS2_PLACEMENT_3D('',#172483,#89962,#89963);
#77174=AXIS2_PLACEMENT_3D('',#172485,#89965,#89966);
#77175=AXIS2_PLACEMENT_3D('',#172487,#89968,#89969);
#77176=AXIS2_PLACEMENT_3D('',#172489,#89971,#89972);
#77177=AXIS2_PLACEMENT_3D('',#172490,#89973,#89974);
#77178=AXIS2_PLACEMENT_3D('',#172493,#89977,#89978);
#77179=AXIS2_PLACEMENT_3D('',#172495,#89980,#89981);
#77180=AXIS2_PLACEMENT_3D('',#172497,#89983,#89984);
#77181=AXIS2_PLACEMENT_3D('',#172499,#89986,#89987);
#77182=AXIS2_PLACEMENT_3D('',#172501,#89989,#89990);
#77183=AXIS2_PLACEMENT_3D('',#172504,#89993,#89994);
#77184=AXIS2_PLACEMENT_3D('',#172506,#89996,#89997);
#77185=AXIS2_PLACEMENT_3D('',#172508,#89999,#90000);
#77186=AXIS2_PLACEMENT_3D('',#172510,#90002,#90003);
#77187=AXIS2_PLACEMENT_3D('',#172512,#90005,#90006);
#77188=AXIS2_PLACEMENT_3D('',#172514,#90008,#90009);
#77189=AXIS2_PLACEMENT_3D('',#172516,#90011,#90012);
#77190=AXIS2_PLACEMENT_3D('',#172517,#90013,#90014);
#77191=AXIS2_PLACEMENT_3D('',#172520,#90017,#90018);
#77192=AXIS2_PLACEMENT_3D('',#172522,#90020,#90021);
#77193=AXIS2_PLACEMENT_3D('',#172524,#90023,#90024);
#77194=AXIS2_PLACEMENT_3D('',#172526,#90026,#90027);
#77195=AXIS2_PLACEMENT_3D('',#172528,#90029,#90030);
#77196=AXIS2_PLACEMENT_3D('',#172530,#90032,#90033);
#77197=AXIS2_PLACEMENT_3D('',#172532,#90035,#90036);
#77198=AXIS2_PLACEMENT_3D('',#172533,#90037,#90038);
#77199=AXIS2_PLACEMENT_3D('',#172536,#90041,#90042);
#77200=AXIS2_PLACEMENT_3D('',#172538,#90044,#90045);
#77201=AXIS2_PLACEMENT_3D('',#172540,#90047,#90048);
#77202=AXIS2_PLACEMENT_3D('',#172542,#90050,#90051);
#77203=AXIS2_PLACEMENT_3D('',#172544,#90053,#90054);
#77204=AXIS2_PLACEMENT_3D('',#172547,#90057,#90058);
#77205=AXIS2_PLACEMENT_3D('',#172549,#90060,#90061);
#77206=AXIS2_PLACEMENT_3D('',#172551,#90063,#90064);
#77207=AXIS2_PLACEMENT_3D('',#172553,#90066,#90067);
#77208=AXIS2_PLACEMENT_3D('',#172555,#90069,#90070);
#77209=AXIS2_PLACEMENT_3D('',#172557,#90072,#90073);
#77210=AXIS2_PLACEMENT_3D('',#172559,#90075,#90076);
#77211=AXIS2_PLACEMENT_3D('',#172560,#90077,#90078);
#77212=AXIS2_PLACEMENT_3D('',#172563,#90081,#90082);
#77213=AXIS2_PLACEMENT_3D('',#172565,#90084,#90085);
#77214=AXIS2_PLACEMENT_3D('',#172567,#90087,#90088);
#77215=AXIS2_PLACEMENT_3D('',#172569,#90090,#90091);
#77216=AXIS2_PLACEMENT_3D('',#172571,#90093,#90094);
#77217=AXIS2_PLACEMENT_3D('',#172573,#90096,#90097);
#77218=AXIS2_PLACEMENT_3D('',#172575,#90099,#90100);
#77219=AXIS2_PLACEMENT_3D('',#172576,#90101,#90102);
#77220=AXIS2_PLACEMENT_3D('',#172623,#90104,#90105);
#77221=AXIS2_PLACEMENT_3D('',#172625,#90107,#90108);
#77222=AXIS2_PLACEMENT_3D('',#172628,#90111,#90112);
#77223=AXIS2_PLACEMENT_3D('',#172630,#90114,#90115);
#77224=AXIS2_PLACEMENT_3D('',#172632,#90117,#90118);
#77225=AXIS2_PLACEMENT_3D('',#172634,#90120,#90121);
#77226=AXIS2_PLACEMENT_3D('',#172636,#90123,#90124);
#77227=AXIS2_PLACEMENT_3D('',#172638,#90126,#90127);
#77228=AXIS2_PLACEMENT_3D('',#172640,#90129,#90130);
#77229=AXIS2_PLACEMENT_3D('',#172641,#90131,#90132);
#77230=AXIS2_PLACEMENT_3D('',#172644,#90135,#90136);
#77231=AXIS2_PLACEMENT_3D('',#172646,#90138,#90139);
#77232=AXIS2_PLACEMENT_3D('',#172648,#90141,#90142);
#77233=AXIS2_PLACEMENT_3D('',#172650,#90144,#90145);
#77234=AXIS2_PLACEMENT_3D('',#172652,#90147,#90148);
#77235=AXIS2_PLACEMENT_3D('',#172654,#90150,#90151);
#77236=AXIS2_PLACEMENT_3D('',#172656,#90153,#90154);
#77237=AXIS2_PLACEMENT_3D('',#172657,#90155,#90156);
#77238=AXIS2_PLACEMENT_3D('',#172660,#90159,#90160);
#77239=AXIS2_PLACEMENT_3D('',#172662,#90162,#90163);
#77240=AXIS2_PLACEMENT_3D('',#172664,#90165,#90166);
#77241=AXIS2_PLACEMENT_3D('',#172666,#90168,#90169);
#77242=AXIS2_PLACEMENT_3D('',#172668,#90171,#90172);
#77243=AXIS2_PLACEMENT_3D('',#172671,#90175,#90176);
#77244=AXIS2_PLACEMENT_3D('',#172673,#90178,#90179);
#77245=AXIS2_PLACEMENT_3D('',#172675,#90181,#90182);
#77246=AXIS2_PLACEMENT_3D('',#172677,#90184,#90185);
#77247=AXIS2_PLACEMENT_3D('',#172679,#90187,#90188);
#77248=AXIS2_PLACEMENT_3D('',#172682,#90191,#90192);
#77249=AXIS2_PLACEMENT_3D('',#172684,#90194,#90195);
#77250=AXIS2_PLACEMENT_3D('',#172686,#90197,#90198);
#77251=AXIS2_PLACEMENT_3D('',#172688,#90200,#90201);
#77252=AXIS2_PLACEMENT_3D('',#172691,#90204,#90205);
#77253=AXIS2_PLACEMENT_3D('',#172694,#90208,#90209);
#77254=AXIS2_PLACEMENT_3D('',#172695,#90210,#90211);
#77255=AXIS2_PLACEMENT_3D('',#172698,#90214,#90215);
#77256=AXIS2_PLACEMENT_3D('',#172797,#90218,#90219);
#77257=AXIS2_PLACEMENT_3D('',#172799,#90221,#90222);
#77258=AXIS2_PLACEMENT_3D('',#172802,#90225,#90226);
#77259=AXIS2_PLACEMENT_3D('',#172805,#90229,#90230);
#77260=AXIS2_PLACEMENT_3D('',#172807,#90232,#90233);
#77261=AXIS2_PLACEMENT_3D('',#172809,#90235,#90236);
#77262=AXIS2_PLACEMENT_3D('',#172810,#90237,#90238);
#77263=AXIS2_PLACEMENT_3D('',#172813,#90241,#90242);
#77264=AXIS2_PLACEMENT_3D('',#172815,#90244,#90245);
#77265=AXIS2_PLACEMENT_3D('',#172817,#90247,#90248);
#77266=AXIS2_PLACEMENT_3D('',#172820,#90251,#90252);
#77267=AXIS2_PLACEMENT_3D('',#172823,#90255,#90256);
#77268=AXIS2_PLACEMENT_3D('',#172825,#90258,#90259);
#77269=AXIS2_PLACEMENT_3D('',#172827,#90261,#90262);
#77270=AXIS2_PLACEMENT_3D('',#172828,#90263,#90264);
#77271=AXIS2_PLACEMENT_3D('',#172831,#90267,#90268);
#77272=AXIS2_PLACEMENT_3D('',#172834,#90271,#90272);
#77273=AXIS2_PLACEMENT_3D('',#172836,#90274,#90275);
#77274=AXIS2_PLACEMENT_3D('',#172838,#90277,#90278);
#77275=AXIS2_PLACEMENT_3D('',#172839,#90279,#90280);
#77276=AXIS2_PLACEMENT_3D('',#172842,#90283,#90284);
#77277=AXIS2_PLACEMENT_3D('',#172845,#90287,#90288);
#77278=AXIS2_PLACEMENT_3D('',#172847,#90290,#90291);
#77279=AXIS2_PLACEMENT_3D('',#172849,#90293,#90294);
#77280=AXIS2_PLACEMENT_3D('',#172850,#90295,#90296);
#77281=AXIS2_PLACEMENT_3D('',#172853,#90299,#90300);
#77282=AXIS2_PLACEMENT_3D('',#172856,#90303,#90304);
#77283=AXIS2_PLACEMENT_3D('',#172858,#90306,#90307);
#77284=AXIS2_PLACEMENT_3D('',#172860,#90309,#90310);
#77285=AXIS2_PLACEMENT_3D('',#172861,#90311,#90312);
#77286=AXIS2_PLACEMENT_3D('',#172864,#90315,#90316);
#77287=AXIS2_PLACEMENT_3D('',#172867,#90319,#90320);
#77288=AXIS2_PLACEMENT_3D('',#172869,#90322,#90323);
#77289=AXIS2_PLACEMENT_3D('',#172871,#90325,#90326);
#77290=AXIS2_PLACEMENT_3D('',#172872,#90327,#90328);
#77291=AXIS2_PLACEMENT_3D('',#172874,#90330,#90331);
#77292=AXIS2_PLACEMENT_3D('',#172876,#90333,#90334);
#77293=AXIS2_PLACEMENT_3D('',#172877,#90335,#90336);
#77294=AXIS2_PLACEMENT_3D('',#172880,#90339,#90340);
#77295=AXIS2_PLACEMENT_3D('',#172882,#90342,#90343);
#77296=AXIS2_PLACEMENT_3D('',#172884,#90345,#90346);
#77297=AXIS2_PLACEMENT_3D('',#172886,#90348,#90349);
#77298=AXIS2_PLACEMENT_3D('',#172888,#90351,#90352);
#77299=AXIS2_PLACEMENT_3D('',#172890,#90354,#90355);
#77300=AXIS2_PLACEMENT_3D('',#172892,#90357,#90358);
#77301=AXIS2_PLACEMENT_3D('',#172893,#90359,#90360);
#77302=AXIS2_PLACEMENT_3D('',#172896,#90363,#90364);
#77303=AXIS2_PLACEMENT_3D('',#172898,#90366,#90367);
#77304=AXIS2_PLACEMENT_3D('',#172900,#90369,#90370);
#77305=AXIS2_PLACEMENT_3D('',#172902,#90372,#90373);
#77306=AXIS2_PLACEMENT_3D('',#172904,#90375,#90376);
#77307=AXIS2_PLACEMENT_3D('',#172906,#90378,#90379);
#77308=AXIS2_PLACEMENT_3D('',#172908,#90381,#90382);
#77309=AXIS2_PLACEMENT_3D('',#172909,#90383,#90384);
#77310=AXIS2_PLACEMENT_3D('',#172912,#90387,#90388);
#77311=AXIS2_PLACEMENT_3D('',#172914,#90390,#90391);
#77312=AXIS2_PLACEMENT_3D('',#172916,#90393,#90394);
#77313=AXIS2_PLACEMENT_3D('',#172918,#90396,#90397);
#77314=AXIS2_PLACEMENT_3D('',#172920,#90399,#90400);
#77315=AXIS2_PLACEMENT_3D('',#172923,#90403,#90404);
#77316=AXIS2_PLACEMENT_3D('',#172925,#90406,#90407);
#77317=AXIS2_PLACEMENT_3D('',#172927,#90409,#90410);
#77318=AXIS2_PLACEMENT_3D('',#172929,#90412,#90413);
#77319=AXIS2_PLACEMENT_3D('',#172931,#90415,#90416);
#77320=AXIS2_PLACEMENT_3D('',#172933,#90418,#90419);
#77321=AXIS2_PLACEMENT_3D('',#172935,#90421,#90422);
#77322=AXIS2_PLACEMENT_3D('',#172936,#90423,#90424);
#77323=AXIS2_PLACEMENT_3D('',#172939,#90427,#90428);
#77324=AXIS2_PLACEMENT_3D('',#172941,#90430,#90431);
#77325=AXIS2_PLACEMENT_3D('',#172943,#90433,#90434);
#77326=AXIS2_PLACEMENT_3D('',#172945,#90436,#90437);
#77327=AXIS2_PLACEMENT_3D('',#172947,#90439,#90440);
#77328=AXIS2_PLACEMENT_3D('',#172949,#90442,#90443);
#77329=AXIS2_PLACEMENT_3D('',#172951,#90445,#90446);
#77330=AXIS2_PLACEMENT_3D('',#172952,#90447,#90448);
#77331=AXIS2_PLACEMENT_3D('',#172955,#90451,#90452);
#77332=AXIS2_PLACEMENT_3D('',#172957,#90454,#90455);
#77333=AXIS2_PLACEMENT_3D('',#172959,#90457,#90458);
#77334=AXIS2_PLACEMENT_3D('',#172961,#90460,#90461);
#77335=AXIS2_PLACEMENT_3D('',#172963,#90463,#90464);
#77336=AXIS2_PLACEMENT_3D('',#172965,#90466,#90467);
#77337=AXIS2_PLACEMENT_3D('',#172967,#90469,#90470);
#77338=AXIS2_PLACEMENT_3D('',#172968,#90471,#90472);
#77339=AXIS2_PLACEMENT_3D('',#172970,#90474,#90475);
#77340=AXIS2_PLACEMENT_3D('',#172972,#90477,#90478);
#77341=AXIS2_PLACEMENT_3D('',#172973,#90479,#90480);
#77342=AXIS2_PLACEMENT_3D('',#172976,#90483,#90484);
#77343=AXIS2_PLACEMENT_3D('',#172978,#90486,#90487);
#77344=AXIS2_PLACEMENT_3D('',#172980,#90489,#90490);
#77345=AXIS2_PLACEMENT_3D('',#172982,#90492,#90493);
#77346=AXIS2_PLACEMENT_3D('',#172984,#90495,#90496);
#77347=AXIS2_PLACEMENT_3D('',#172986,#90498,#90499);
#77348=AXIS2_PLACEMENT_3D('',#172988,#90501,#90502);
#77349=AXIS2_PLACEMENT_3D('',#172989,#90503,#90504);
#77350=AXIS2_PLACEMENT_3D('',#172992,#90507,#90508);
#77351=AXIS2_PLACEMENT_3D('',#172994,#90510,#90511);
#77352=AXIS2_PLACEMENT_3D('',#172996,#90513,#90514);
#77353=AXIS2_PLACEMENT_3D('',#172998,#90516,#90517);
#77354=AXIS2_PLACEMENT_3D('',#173000,#90519,#90520);
#77355=AXIS2_PLACEMENT_3D('',#173002,#90522,#90523);
#77356=AXIS2_PLACEMENT_3D('',#173004,#90525,#90526);
#77357=AXIS2_PLACEMENT_3D('',#173005,#90527,#90528);
#77358=AXIS2_PLACEMENT_3D('',#173008,#90531,#90532);
#77359=AXIS2_PLACEMENT_3D('',#173010,#90534,#90535);
#77360=AXIS2_PLACEMENT_3D('',#173012,#90537,#90538);
#77361=AXIS2_PLACEMENT_3D('',#173014,#90540,#90541);
#77362=AXIS2_PLACEMENT_3D('',#173016,#90543,#90544);
#77363=AXIS2_PLACEMENT_3D('',#173019,#90547,#90548);
#77364=AXIS2_PLACEMENT_3D('',#173021,#90550,#90551);
#77365=AXIS2_PLACEMENT_3D('',#173023,#90553,#90554);
#77366=AXIS2_PLACEMENT_3D('',#173025,#90556,#90557);
#77367=AXIS2_PLACEMENT_3D('',#173027,#90559,#90560);
#77368=AXIS2_PLACEMENT_3D('',#173029,#90562,#90563);
#77369=AXIS2_PLACEMENT_3D('',#173031,#90565,#90566);
#77370=AXIS2_PLACEMENT_3D('',#173032,#90567,#90568);
#77371=AXIS2_PLACEMENT_3D('',#173035,#90571,#90572);
#77372=AXIS2_PLACEMENT_3D('',#173037,#90574,#90575);
#77373=AXIS2_PLACEMENT_3D('',#173039,#90577,#90578);
#77374=AXIS2_PLACEMENT_3D('',#173041,#90580,#90581);
#77375=AXIS2_PLACEMENT_3D('',#173043,#90583,#90584);
#77376=AXIS2_PLACEMENT_3D('',#173045,#90586,#90587);
#77377=AXIS2_PLACEMENT_3D('',#173047,#90589,#90590);
#77378=AXIS2_PLACEMENT_3D('',#173048,#90591,#90592);
#77379=AXIS2_PLACEMENT_3D('',#173050,#90594,#90595);
#77380=AXIS2_PLACEMENT_3D('',#173052,#90597,#90598);
#77381=AXIS2_PLACEMENT_3D('',#173053,#90599,#90600);
#77382=AXIS2_PLACEMENT_3D('',#173056,#90603,#90604);
#77383=AXIS2_PLACEMENT_3D('',#173058,#90606,#90607);
#77384=AXIS2_PLACEMENT_3D('',#173060,#90609,#90610);
#77385=AXIS2_PLACEMENT_3D('',#173062,#90612,#90613);
#77386=AXIS2_PLACEMENT_3D('',#173064,#90615,#90616);
#77387=AXIS2_PLACEMENT_3D('',#173066,#90618,#90619);
#77388=AXIS2_PLACEMENT_3D('',#173068,#90621,#90622);
#77389=AXIS2_PLACEMENT_3D('',#173069,#90623,#90624);
#77390=AXIS2_PLACEMENT_3D('',#173072,#90627,#90628);
#77391=AXIS2_PLACEMENT_3D('',#173074,#90630,#90631);
#77392=AXIS2_PLACEMENT_3D('',#173076,#90633,#90634);
#77393=AXIS2_PLACEMENT_3D('',#173078,#90636,#90637);
#77394=AXIS2_PLACEMENT_3D('',#173080,#90639,#90640);
#77395=AXIS2_PLACEMENT_3D('',#173082,#90642,#90643);
#77396=AXIS2_PLACEMENT_3D('',#173084,#90645,#90646);
#77397=AXIS2_PLACEMENT_3D('',#173085,#90647,#90648);
#77398=AXIS2_PLACEMENT_3D('',#173132,#90650,#90651);
#77399=AXIS2_PLACEMENT_3D('',#173134,#90653,#90654);
#77400=AXIS2_PLACEMENT_3D('',#173137,#90657,#90658);
#77401=AXIS2_PLACEMENT_3D('',#173139,#90660,#90661);
#77402=AXIS2_PLACEMENT_3D('',#173141,#90663,#90664);
#77403=AXIS2_PLACEMENT_3D('',#173143,#90666,#90667);
#77404=AXIS2_PLACEMENT_3D('',#173145,#90669,#90670);
#77405=AXIS2_PLACEMENT_3D('',#173147,#90672,#90673);
#77406=AXIS2_PLACEMENT_3D('',#173149,#90675,#90676);
#77407=AXIS2_PLACEMENT_3D('',#173150,#90677,#90678);
#77408=AXIS2_PLACEMENT_3D('',#173153,#90681,#90682);
#77409=AXIS2_PLACEMENT_3D('',#173155,#90684,#90685);
#77410=AXIS2_PLACEMENT_3D('',#173157,#90687,#90688);
#77411=AXIS2_PLACEMENT_3D('',#173159,#90690,#90691);
#77412=AXIS2_PLACEMENT_3D('',#173161,#90693,#90694);
#77413=AXIS2_PLACEMENT_3D('',#173163,#90696,#90697);
#77414=AXIS2_PLACEMENT_3D('',#173165,#90699,#90700);
#77415=AXIS2_PLACEMENT_3D('',#173166,#90701,#90702);
#77416=AXIS2_PLACEMENT_3D('',#173169,#90705,#90706);
#77417=AXIS2_PLACEMENT_3D('',#173171,#90708,#90709);
#77418=AXIS2_PLACEMENT_3D('',#173173,#90711,#90712);
#77419=AXIS2_PLACEMENT_3D('',#173175,#90714,#90715);
#77420=AXIS2_PLACEMENT_3D('',#173177,#90717,#90718);
#77421=AXIS2_PLACEMENT_3D('',#173179,#90720,#90721);
#77422=AXIS2_PLACEMENT_3D('',#173181,#90723,#90724);
#77423=AXIS2_PLACEMENT_3D('',#173182,#90725,#90726);
#77424=AXIS2_PLACEMENT_3D('',#173185,#90729,#90730);
#77425=AXIS2_PLACEMENT_3D('',#173187,#90732,#90733);
#77426=AXIS2_PLACEMENT_3D('',#173188,#90734,#90735);
#77427=AXIS2_PLACEMENT_3D('',#173191,#90738,#90739);
#77428=AXIS2_PLACEMENT_3D('',#173192,#90740,#90741);
#77429=AXIS2_PLACEMENT_3D('',#173195,#90744,#90745);
#77430=AXIS2_PLACEMENT_3D('',#173198,#90748,#90749);
#77431=AXIS2_PLACEMENT_3D('',#173297,#90752,#90753);
#77432=AXIS2_PLACEMENT_3D('',#173299,#90755,#90756);
#77433=AXIS2_PLACEMENT_3D('',#173301,#90758,#90759);
#77434=AXIS2_PLACEMENT_3D('',#173303,#90761,#90762);
#77435=AXIS2_PLACEMENT_3D('',#173304,#90763,#90764);
#77436=AXIS2_PLACEMENT_3D('',#173306,#90766,#90767);
#77437=AXIS2_PLACEMENT_3D('',#173311,#90768,#90769);
#77438=AXIS2_PLACEMENT_3D('',#173313,#90771,#90772);
#77439=AXIS2_PLACEMENT_3D('',#173315,#90774,#90775);
#77440=AXIS2_PLACEMENT_3D('',#173316,#90776,#90777);
#77441=AXIS2_PLACEMENT_3D('',#173318,#90779,#90780);
#77442=AXIS2_PLACEMENT_3D('',#173320,#90782,#90783);
#77443=AXIS2_PLACEMENT_3D('',#173321,#90784,#90785);
#77444=AXIS2_PLACEMENT_3D('',#173323,#90787,#90788);
#77445=AXIS2_PLACEMENT_3D('',#173325,#90790,#90791);
#77446=AXIS2_PLACEMENT_3D('',#173326,#90792,#90793);
#77447=AXIS2_PLACEMENT_3D('',#173328,#90795,#90796);
#77448=AXIS2_PLACEMENT_3D('',#173330,#90798,#90799);
#77449=AXIS2_PLACEMENT_3D('',#173331,#90800,#90801);
#77450=AXIS2_PLACEMENT_3D('',#173333,#90803,#90804);
#77451=AXIS2_PLACEMENT_3D('',#173335,#90806,#90807);
#77452=AXIS2_PLACEMENT_3D('',#173336,#90808,#90809);
#77453=AXIS2_PLACEMENT_3D('',#173339,#90812,#90813);
#77454=AXIS2_PLACEMENT_3D('',#173341,#90815,#90816);
#77455=AXIS2_PLACEMENT_3D('',#173343,#90818,#90819);
#77456=AXIS2_PLACEMENT_3D('',#173345,#90821,#90822);
#77457=AXIS2_PLACEMENT_3D('',#173347,#90824,#90825);
#77458=AXIS2_PLACEMENT_3D('',#173350,#90828,#90829);
#77459=AXIS2_PLACEMENT_3D('',#173352,#90831,#90832);
#77460=AXIS2_PLACEMENT_3D('',#173354,#90834,#90835);
#77461=AXIS2_PLACEMENT_3D('',#173356,#90837,#90838);
#77462=AXIS2_PLACEMENT_3D('',#173358,#90840,#90841);
#77463=AXIS2_PLACEMENT_3D('',#173360,#90843,#90844);
#77464=AXIS2_PLACEMENT_3D('',#173362,#90846,#90847);
#77465=AXIS2_PLACEMENT_3D('',#173363,#90848,#90849);
#77466=AXIS2_PLACEMENT_3D('',#173366,#90852,#90853);
#77467=AXIS2_PLACEMENT_3D('',#173368,#90855,#90856);
#77468=AXIS2_PLACEMENT_3D('',#173370,#90858,#90859);
#77469=AXIS2_PLACEMENT_3D('',#173372,#90861,#90862);
#77470=AXIS2_PLACEMENT_3D('',#173374,#90864,#90865);
#77471=AXIS2_PLACEMENT_3D('',#173376,#90867,#90868);
#77472=AXIS2_PLACEMENT_3D('',#173378,#90870,#90871);
#77473=AXIS2_PLACEMENT_3D('',#173379,#90872,#90873);
#77474=AXIS2_PLACEMENT_3D('',#173382,#90876,#90877);
#77475=AXIS2_PLACEMENT_3D('',#173384,#90879,#90880);
#77476=AXIS2_PLACEMENT_3D('',#173386,#90882,#90883);
#77477=AXIS2_PLACEMENT_3D('',#173388,#90885,#90886);
#77478=AXIS2_PLACEMENT_3D('',#173390,#90888,#90889);
#77479=AXIS2_PLACEMENT_3D('',#173393,#90892,#90893);
#77480=AXIS2_PLACEMENT_3D('',#173395,#90895,#90896);
#77481=AXIS2_PLACEMENT_3D('',#173397,#90898,#90899);
#77482=AXIS2_PLACEMENT_3D('',#173399,#90901,#90902);
#77483=AXIS2_PLACEMENT_3D('',#173401,#90904,#90905);
#77484=AXIS2_PLACEMENT_3D('',#173403,#90907,#90908);
#77485=AXIS2_PLACEMENT_3D('',#173405,#90910,#90911);
#77486=AXIS2_PLACEMENT_3D('',#173406,#90912,#90913);
#77487=AXIS2_PLACEMENT_3D('',#173409,#90916,#90917);
#77488=AXIS2_PLACEMENT_3D('',#173411,#90919,#90920);
#77489=AXIS2_PLACEMENT_3D('',#173413,#90922,#90923);
#77490=AXIS2_PLACEMENT_3D('',#173415,#90925,#90926);
#77491=AXIS2_PLACEMENT_3D('',#173417,#90928,#90929);
#77492=AXIS2_PLACEMENT_3D('',#173419,#90931,#90932);
#77493=AXIS2_PLACEMENT_3D('',#173421,#90934,#90935);
#77494=AXIS2_PLACEMENT_3D('',#173422,#90936,#90937);
#77495=AXIS2_PLACEMENT_3D('',#173425,#90940,#90941);
#77496=AXIS2_PLACEMENT_3D('',#173427,#90943,#90944);
#77497=AXIS2_PLACEMENT_3D('',#173429,#90946,#90947);
#77498=AXIS2_PLACEMENT_3D('',#173431,#90949,#90950);
#77499=AXIS2_PLACEMENT_3D('',#173433,#90952,#90953);
#77500=AXIS2_PLACEMENT_3D('',#173435,#90955,#90956);
#77501=AXIS2_PLACEMENT_3D('',#173437,#90958,#90959);
#77502=AXIS2_PLACEMENT_3D('',#173438,#90960,#90961);
#77503=AXIS2_PLACEMENT_3D('',#173441,#90964,#90965);
#77504=AXIS2_PLACEMENT_3D('',#173443,#90967,#90968);
#77505=AXIS2_PLACEMENT_3D('',#173445,#90970,#90971);
#77506=AXIS2_PLACEMENT_3D('',#173447,#90973,#90974);
#77507=AXIS2_PLACEMENT_3D('',#173449,#90976,#90977);
#77508=AXIS2_PLACEMENT_3D('',#173452,#90980,#90981);
#77509=AXIS2_PLACEMENT_3D('',#173454,#90983,#90984);
#77510=AXIS2_PLACEMENT_3D('',#173456,#90986,#90987);
#77511=AXIS2_PLACEMENT_3D('',#173458,#90989,#90990);
#77512=AXIS2_PLACEMENT_3D('',#173460,#90992,#90993);
#77513=AXIS2_PLACEMENT_3D('',#173462,#90995,#90996);
#77514=AXIS2_PLACEMENT_3D('',#173464,#90998,#90999);
#77515=AXIS2_PLACEMENT_3D('',#173465,#91000,#91001);
#77516=AXIS2_PLACEMENT_3D('',#173468,#91004,#91005);
#77517=AXIS2_PLACEMENT_3D('',#173470,#91007,#91008);
#77518=AXIS2_PLACEMENT_3D('',#173472,#91010,#91011);
#77519=AXIS2_PLACEMENT_3D('',#173474,#91013,#91014);
#77520=AXIS2_PLACEMENT_3D('',#173476,#91016,#91017);
#77521=AXIS2_PLACEMENT_3D('',#173478,#91019,#91020);
#77522=AXIS2_PLACEMENT_3D('',#173480,#91022,#91023);
#77523=AXIS2_PLACEMENT_3D('',#173481,#91024,#91025);
#77524=AXIS2_PLACEMENT_3D('',#173484,#91028,#91029);
#77525=AXIS2_PLACEMENT_3D('',#173486,#91031,#91032);
#77526=AXIS2_PLACEMENT_3D('',#173488,#91034,#91035);
#77527=AXIS2_PLACEMENT_3D('',#173490,#91037,#91038);
#77528=AXIS2_PLACEMENT_3D('',#173492,#91040,#91041);
#77529=AXIS2_PLACEMENT_3D('',#173495,#91044,#91045);
#77530=AXIS2_PLACEMENT_3D('',#173497,#91047,#91048);
#77531=AXIS2_PLACEMENT_3D('',#173499,#91050,#91051);
#77532=AXIS2_PLACEMENT_3D('',#173501,#91053,#91054);
#77533=AXIS2_PLACEMENT_3D('',#173503,#91056,#91057);
#77534=AXIS2_PLACEMENT_3D('',#173505,#91059,#91060);
#77535=AXIS2_PLACEMENT_3D('',#173507,#91062,#91063);
#77536=AXIS2_PLACEMENT_3D('',#173508,#91064,#91065);
#77537=AXIS2_PLACEMENT_3D('',#173511,#91068,#91069);
#77538=AXIS2_PLACEMENT_3D('',#173513,#91071,#91072);
#77539=AXIS2_PLACEMENT_3D('',#173515,#91074,#91075);
#77540=AXIS2_PLACEMENT_3D('',#173517,#91077,#91078);
#77541=AXIS2_PLACEMENT_3D('',#173519,#91080,#91081);
#77542=AXIS2_PLACEMENT_3D('',#173521,#91083,#91084);
#77543=AXIS2_PLACEMENT_3D('',#173523,#91086,#91087);
#77544=AXIS2_PLACEMENT_3D('',#173524,#91088,#91089);
#77545=AXIS2_PLACEMENT_3D('',#173527,#91092,#91093);
#77546=AXIS2_PLACEMENT_3D('',#173529,#91095,#91096);
#77547=AXIS2_PLACEMENT_3D('',#173531,#91098,#91099);
#77548=AXIS2_PLACEMENT_3D('',#173533,#91101,#91102);
#77549=AXIS2_PLACEMENT_3D('',#173535,#91104,#91105);
#77550=AXIS2_PLACEMENT_3D('',#173538,#91108,#91109);
#77551=AXIS2_PLACEMENT_3D('',#173540,#91111,#91112);
#77552=AXIS2_PLACEMENT_3D('',#173542,#91114,#91115);
#77553=AXIS2_PLACEMENT_3D('',#173544,#91117,#91118);
#77554=AXIS2_PLACEMENT_3D('',#173546,#91120,#91121);
#77555=AXIS2_PLACEMENT_3D('',#173548,#91123,#91124);
#77556=AXIS2_PLACEMENT_3D('',#173550,#91126,#91127);
#77557=AXIS2_PLACEMENT_3D('',#173551,#91128,#91129);
#77558=AXIS2_PLACEMENT_3D('',#173554,#91132,#91133);
#77559=AXIS2_PLACEMENT_3D('',#173556,#91135,#91136);
#77560=AXIS2_PLACEMENT_3D('',#173558,#91138,#91139);
#77561=AXIS2_PLACEMENT_3D('',#173560,#91141,#91142);
#77562=AXIS2_PLACEMENT_3D('',#173562,#91144,#91145);
#77563=AXIS2_PLACEMENT_3D('',#173564,#91147,#91148);
#77564=AXIS2_PLACEMENT_3D('',#173566,#91150,#91151);
#77565=AXIS2_PLACEMENT_3D('',#173567,#91152,#91153);
#77566=AXIS2_PLACEMENT_3D('',#173614,#91155,#91156);
#77567=AXIS2_PLACEMENT_3D('',#173616,#91158,#91159);
#77568=AXIS2_PLACEMENT_3D('',#173619,#91162,#91163);
#77569=AXIS2_PLACEMENT_3D('',#173621,#91165,#91166);
#77570=AXIS2_PLACEMENT_3D('',#173623,#91168,#91169);
#77571=AXIS2_PLACEMENT_3D('',#173625,#91171,#91172);
#77572=AXIS2_PLACEMENT_3D('',#173627,#91174,#91175);
#77573=AXIS2_PLACEMENT_3D('',#173629,#91177,#91178);
#77574=AXIS2_PLACEMENT_3D('',#173631,#91180,#91181);
#77575=AXIS2_PLACEMENT_3D('',#173632,#91182,#91183);
#77576=AXIS2_PLACEMENT_3D('',#173635,#91186,#91187);
#77577=AXIS2_PLACEMENT_3D('',#173637,#91189,#91190);
#77578=AXIS2_PLACEMENT_3D('',#173639,#91192,#91193);
#77579=AXIS2_PLACEMENT_3D('',#173641,#91195,#91196);
#77580=AXIS2_PLACEMENT_3D('',#173643,#91198,#91199);
#77581=AXIS2_PLACEMENT_3D('',#173645,#91201,#91202);
#77582=AXIS2_PLACEMENT_3D('',#173647,#91204,#91205);
#77583=AXIS2_PLACEMENT_3D('',#173648,#91206,#91207);
#77584=AXIS2_PLACEMENT_3D('',#173651,#91210,#91211);
#77585=AXIS2_PLACEMENT_3D('',#173653,#91213,#91214);
#77586=AXIS2_PLACEMENT_3D('',#173655,#91216,#91217);
#77587=AXIS2_PLACEMENT_3D('',#173657,#91219,#91220);
#77588=AXIS2_PLACEMENT_3D('',#173659,#91222,#91223);
#77589=AXIS2_PLACEMENT_3D('',#173662,#91226,#91227);
#77590=AXIS2_PLACEMENT_3D('',#173664,#91229,#91230);
#77591=AXIS2_PLACEMENT_3D('',#173666,#91232,#91233);
#77592=AXIS2_PLACEMENT_3D('',#173668,#91235,#91236);
#77593=AXIS2_PLACEMENT_3D('',#173670,#91238,#91239);
#77594=AXIS2_PLACEMENT_3D('',#173673,#91242,#91243);
#77595=AXIS2_PLACEMENT_3D('',#173675,#91245,#91246);
#77596=AXIS2_PLACEMENT_3D('',#173677,#91248,#91249);
#77597=AXIS2_PLACEMENT_3D('',#173679,#91251,#91252);
#77598=AXIS2_PLACEMENT_3D('',#173682,#91255,#91256);
#77599=AXIS2_PLACEMENT_3D('',#173685,#91259,#91260);
#77600=AXIS2_PLACEMENT_3D('',#173686,#91261,#91262);
#77601=AXIS2_PLACEMENT_3D('',#173689,#91265,#91266);
#77602=AXIS2_PLACEMENT_3D('',#173788,#91269,#91270);
#77603=AXIS2_PLACEMENT_3D('',#173790,#91272,#91273);
#77604=AXIS2_PLACEMENT_3D('',#173793,#91276,#91277);
#77605=AXIS2_PLACEMENT_3D('',#173796,#91280,#91281);
#77606=AXIS2_PLACEMENT_3D('',#173798,#91283,#91284);
#77607=AXIS2_PLACEMENT_3D('',#173800,#91286,#91287);
#77608=AXIS2_PLACEMENT_3D('',#173801,#91288,#91289);
#77609=AXIS2_PLACEMENT_3D('',#173804,#91292,#91293);
#77610=AXIS2_PLACEMENT_3D('',#173806,#91295,#91296);
#77611=AXIS2_PLACEMENT_3D('',#173808,#91298,#91299);
#77612=AXIS2_PLACEMENT_3D('',#173811,#91302,#91303);
#77613=AXIS2_PLACEMENT_3D('',#173814,#91306,#91307);
#77614=AXIS2_PLACEMENT_3D('',#173816,#91309,#91310);
#77615=AXIS2_PLACEMENT_3D('',#173818,#91312,#91313);
#77616=AXIS2_PLACEMENT_3D('',#173819,#91314,#91315);
#77617=AXIS2_PLACEMENT_3D('',#173822,#91318,#91319);
#77618=AXIS2_PLACEMENT_3D('',#173825,#91322,#91323);
#77619=AXIS2_PLACEMENT_3D('',#173827,#91325,#91326);
#77620=AXIS2_PLACEMENT_3D('',#173829,#91328,#91329);
#77621=AXIS2_PLACEMENT_3D('',#173830,#91330,#91331);
#77622=AXIS2_PLACEMENT_3D('',#173833,#91334,#91335);
#77623=AXIS2_PLACEMENT_3D('',#173836,#91338,#91339);
#77624=AXIS2_PLACEMENT_3D('',#173838,#91341,#91342);
#77625=AXIS2_PLACEMENT_3D('',#173840,#91344,#91345);
#77626=AXIS2_PLACEMENT_3D('',#173841,#91346,#91347);
#77627=AXIS2_PLACEMENT_3D('',#173844,#91350,#91351);
#77628=AXIS2_PLACEMENT_3D('',#173847,#91354,#91355);
#77629=AXIS2_PLACEMENT_3D('',#173849,#91357,#91358);
#77630=AXIS2_PLACEMENT_3D('',#173851,#91360,#91361);
#77631=AXIS2_PLACEMENT_3D('',#173852,#91362,#91363);
#77632=AXIS2_PLACEMENT_3D('',#173855,#91366,#91367);
#77633=AXIS2_PLACEMENT_3D('',#173858,#91370,#91371);
#77634=AXIS2_PLACEMENT_3D('',#173860,#91373,#91374);
#77635=AXIS2_PLACEMENT_3D('',#173862,#91376,#91377);
#77636=AXIS2_PLACEMENT_3D('',#173863,#91378,#91379);
#77637=AXIS2_PLACEMENT_3D('',#173865,#91381,#91382);
#77638=AXIS2_PLACEMENT_3D('',#173867,#91384,#91385);
#77639=AXIS2_PLACEMENT_3D('',#173868,#91386,#91387);
#77640=AXIS2_PLACEMENT_3D('',#173871,#91390,#91391);
#77641=AXIS2_PLACEMENT_3D('',#173873,#91393,#91394);
#77642=AXIS2_PLACEMENT_3D('',#173875,#91396,#91397);
#77643=AXIS2_PLACEMENT_3D('',#173877,#91399,#91400);
#77644=AXIS2_PLACEMENT_3D('',#173879,#91402,#91403);
#77645=AXIS2_PLACEMENT_3D('',#173881,#91405,#91406);
#77646=AXIS2_PLACEMENT_3D('',#173883,#91408,#91409);
#77647=AXIS2_PLACEMENT_3D('',#173884,#91410,#91411);
#77648=AXIS2_PLACEMENT_3D('',#173887,#91414,#91415);
#77649=AXIS2_PLACEMENT_3D('',#173889,#91417,#91418);
#77650=AXIS2_PLACEMENT_3D('',#173891,#91420,#91421);
#77651=AXIS2_PLACEMENT_3D('',#173893,#91423,#91424);
#77652=AXIS2_PLACEMENT_3D('',#173895,#91426,#91427);
#77653=AXIS2_PLACEMENT_3D('',#173897,#91429,#91430);
#77654=AXIS2_PLACEMENT_3D('',#173899,#91432,#91433);
#77655=AXIS2_PLACEMENT_3D('',#173900,#91434,#91435);
#77656=AXIS2_PLACEMENT_3D('',#173903,#91438,#91439);
#77657=AXIS2_PLACEMENT_3D('',#173905,#91441,#91442);
#77658=AXIS2_PLACEMENT_3D('',#173907,#91444,#91445);
#77659=AXIS2_PLACEMENT_3D('',#173909,#91447,#91448);
#77660=AXIS2_PLACEMENT_3D('',#173911,#91450,#91451);
#77661=AXIS2_PLACEMENT_3D('',#173914,#91454,#91455);
#77662=AXIS2_PLACEMENT_3D('',#173916,#91457,#91458);
#77663=AXIS2_PLACEMENT_3D('',#173918,#91460,#91461);
#77664=AXIS2_PLACEMENT_3D('',#173920,#91463,#91464);
#77665=AXIS2_PLACEMENT_3D('',#173922,#91466,#91467);
#77666=AXIS2_PLACEMENT_3D('',#173924,#91469,#91470);
#77667=AXIS2_PLACEMENT_3D('',#173926,#91472,#91473);
#77668=AXIS2_PLACEMENT_3D('',#173927,#91474,#91475);
#77669=AXIS2_PLACEMENT_3D('',#173930,#91478,#91479);
#77670=AXIS2_PLACEMENT_3D('',#173932,#91481,#91482);
#77671=AXIS2_PLACEMENT_3D('',#173934,#91484,#91485);
#77672=AXIS2_PLACEMENT_3D('',#173936,#91487,#91488);
#77673=AXIS2_PLACEMENT_3D('',#173938,#91490,#91491);
#77674=AXIS2_PLACEMENT_3D('',#173940,#91493,#91494);
#77675=AXIS2_PLACEMENT_3D('',#173942,#91496,#91497);
#77676=AXIS2_PLACEMENT_3D('',#173943,#91498,#91499);
#77677=AXIS2_PLACEMENT_3D('',#173946,#91502,#91503);
#77678=AXIS2_PLACEMENT_3D('',#173948,#91505,#91506);
#77679=AXIS2_PLACEMENT_3D('',#173950,#91508,#91509);
#77680=AXIS2_PLACEMENT_3D('',#173952,#91511,#91512);
#77681=AXIS2_PLACEMENT_3D('',#173954,#91514,#91515);
#77682=AXIS2_PLACEMENT_3D('',#173956,#91517,#91518);
#77683=AXIS2_PLACEMENT_3D('',#173958,#91520,#91521);
#77684=AXIS2_PLACEMENT_3D('',#173959,#91522,#91523);
#77685=AXIS2_PLACEMENT_3D('',#173961,#91525,#91526);
#77686=AXIS2_PLACEMENT_3D('',#173963,#91528,#91529);
#77687=AXIS2_PLACEMENT_3D('',#173964,#91530,#91531);
#77688=AXIS2_PLACEMENT_3D('',#173967,#91534,#91535);
#77689=AXIS2_PLACEMENT_3D('',#173969,#91537,#91538);
#77690=AXIS2_PLACEMENT_3D('',#173971,#91540,#91541);
#77691=AXIS2_PLACEMENT_3D('',#173973,#91543,#91544);
#77692=AXIS2_PLACEMENT_3D('',#173975,#91546,#91547);
#77693=AXIS2_PLACEMENT_3D('',#173977,#91549,#91550);
#77694=AXIS2_PLACEMENT_3D('',#173979,#91552,#91553);
#77695=AXIS2_PLACEMENT_3D('',#173980,#91554,#91555);
#77696=AXIS2_PLACEMENT_3D('',#173983,#91558,#91559);
#77697=AXIS2_PLACEMENT_3D('',#173985,#91561,#91562);
#77698=AXIS2_PLACEMENT_3D('',#173987,#91564,#91565);
#77699=AXIS2_PLACEMENT_3D('',#173989,#91567,#91568);
#77700=AXIS2_PLACEMENT_3D('',#173991,#91570,#91571);
#77701=AXIS2_PLACEMENT_3D('',#173993,#91573,#91574);
#77702=AXIS2_PLACEMENT_3D('',#173995,#91576,#91577);
#77703=AXIS2_PLACEMENT_3D('',#173996,#91578,#91579);
#77704=AXIS2_PLACEMENT_3D('',#173999,#91582,#91583);
#77705=AXIS2_PLACEMENT_3D('',#174001,#91585,#91586);
#77706=AXIS2_PLACEMENT_3D('',#174003,#91588,#91589);
#77707=AXIS2_PLACEMENT_3D('',#174005,#91591,#91592);
#77708=AXIS2_PLACEMENT_3D('',#174007,#91594,#91595);
#77709=AXIS2_PLACEMENT_3D('',#174010,#91598,#91599);
#77710=AXIS2_PLACEMENT_3D('',#174012,#91601,#91602);
#77711=AXIS2_PLACEMENT_3D('',#174014,#91604,#91605);
#77712=AXIS2_PLACEMENT_3D('',#174016,#91607,#91608);
#77713=AXIS2_PLACEMENT_3D('',#174018,#91610,#91611);
#77714=AXIS2_PLACEMENT_3D('',#174020,#91613,#91614);
#77715=AXIS2_PLACEMENT_3D('',#174022,#91616,#91617);
#77716=AXIS2_PLACEMENT_3D('',#174023,#91618,#91619);
#77717=AXIS2_PLACEMENT_3D('',#174026,#91622,#91623);
#77718=AXIS2_PLACEMENT_3D('',#174028,#91625,#91626);
#77719=AXIS2_PLACEMENT_3D('',#174030,#91628,#91629);
#77720=AXIS2_PLACEMENT_3D('',#174032,#91631,#91632);
#77721=AXIS2_PLACEMENT_3D('',#174034,#91634,#91635);
#77722=AXIS2_PLACEMENT_3D('',#174036,#91637,#91638);
#77723=AXIS2_PLACEMENT_3D('',#174038,#91640,#91641);
#77724=AXIS2_PLACEMENT_3D('',#174039,#91642,#91643);
#77725=AXIS2_PLACEMENT_3D('',#174041,#91645,#91646);
#77726=AXIS2_PLACEMENT_3D('',#174043,#91648,#91649);
#77727=AXIS2_PLACEMENT_3D('',#174044,#91650,#91651);
#77728=AXIS2_PLACEMENT_3D('',#174047,#91654,#91655);
#77729=AXIS2_PLACEMENT_3D('',#174049,#91657,#91658);
#77730=AXIS2_PLACEMENT_3D('',#174051,#91660,#91661);
#77731=AXIS2_PLACEMENT_3D('',#174053,#91663,#91664);
#77732=AXIS2_PLACEMENT_3D('',#174055,#91666,#91667);
#77733=AXIS2_PLACEMENT_3D('',#174057,#91669,#91670);
#77734=AXIS2_PLACEMENT_3D('',#174059,#91672,#91673);
#77735=AXIS2_PLACEMENT_3D('',#174060,#91674,#91675);
#77736=AXIS2_PLACEMENT_3D('',#174063,#91678,#91679);
#77737=AXIS2_PLACEMENT_3D('',#174065,#91681,#91682);
#77738=AXIS2_PLACEMENT_3D('',#174067,#91684,#91685);
#77739=AXIS2_PLACEMENT_3D('',#174069,#91687,#91688);
#77740=AXIS2_PLACEMENT_3D('',#174071,#91690,#91691);
#77741=AXIS2_PLACEMENT_3D('',#174073,#91693,#91694);
#77742=AXIS2_PLACEMENT_3D('',#174075,#91696,#91697);
#77743=AXIS2_PLACEMENT_3D('',#174076,#91698,#91699);
#77744=AXIS2_PLACEMENT_3D('',#174123,#91701,#91702);
#77745=AXIS2_PLACEMENT_3D('',#174125,#91704,#91705);
#77746=AXIS2_PLACEMENT_3D('',#174128,#91708,#91709);
#77747=AXIS2_PLACEMENT_3D('',#174130,#91711,#91712);
#77748=AXIS2_PLACEMENT_3D('',#174132,#91714,#91715);
#77749=AXIS2_PLACEMENT_3D('',#174134,#91717,#91718);
#77750=AXIS2_PLACEMENT_3D('',#174136,#91720,#91721);
#77751=AXIS2_PLACEMENT_3D('',#174138,#91723,#91724);
#77752=AXIS2_PLACEMENT_3D('',#174140,#91726,#91727);
#77753=AXIS2_PLACEMENT_3D('',#174141,#91728,#91729);
#77754=AXIS2_PLACEMENT_3D('',#174144,#91732,#91733);
#77755=AXIS2_PLACEMENT_3D('',#174146,#91735,#91736);
#77756=AXIS2_PLACEMENT_3D('',#174148,#91738,#91739);
#77757=AXIS2_PLACEMENT_3D('',#174150,#91741,#91742);
#77758=AXIS2_PLACEMENT_3D('',#174152,#91744,#91745);
#77759=AXIS2_PLACEMENT_3D('',#174154,#91747,#91748);
#77760=AXIS2_PLACEMENT_3D('',#174156,#91750,#91751);
#77761=AXIS2_PLACEMENT_3D('',#174157,#91752,#91753);
#77762=AXIS2_PLACEMENT_3D('',#174160,#91756,#91757);
#77763=AXIS2_PLACEMENT_3D('',#174162,#91759,#91760);
#77764=AXIS2_PLACEMENT_3D('',#174164,#91762,#91763);
#77765=AXIS2_PLACEMENT_3D('',#174166,#91765,#91766);
#77766=AXIS2_PLACEMENT_3D('',#174168,#91768,#91769);
#77767=AXIS2_PLACEMENT_3D('',#174170,#91771,#91772);
#77768=AXIS2_PLACEMENT_3D('',#174172,#91774,#91775);
#77769=AXIS2_PLACEMENT_3D('',#174173,#91776,#91777);
#77770=AXIS2_PLACEMENT_3D('',#174176,#91780,#91781);
#77771=AXIS2_PLACEMENT_3D('',#174178,#91783,#91784);
#77772=AXIS2_PLACEMENT_3D('',#174179,#91785,#91786);
#77773=AXIS2_PLACEMENT_3D('',#174182,#91789,#91790);
#77774=AXIS2_PLACEMENT_3D('',#174183,#91791,#91792);
#77775=AXIS2_PLACEMENT_3D('',#174186,#91795,#91796);
#77776=AXIS2_PLACEMENT_3D('',#174189,#91799,#91800);
#77777=AXIS2_PLACEMENT_3D('',#174288,#91803,#91804);
#77778=AXIS2_PLACEMENT_3D('',#174290,#91806,#91807);
#77779=AXIS2_PLACEMENT_3D('',#174292,#91809,#91810);
#77780=AXIS2_PLACEMENT_3D('',#174294,#91812,#91813);
#77781=AXIS2_PLACEMENT_3D('',#174295,#91814,#91815);
#77782=AXIS2_PLACEMENT_3D('',#174297,#91817,#91818);
#77783=AXIS2_PLACEMENT_3D('',#174302,#91819,#91820);
#77784=AXIS2_PLACEMENT_3D('',#174304,#91822,#91823);
#77785=AXIS2_PLACEMENT_3D('',#174306,#91825,#91826);
#77786=AXIS2_PLACEMENT_3D('',#174307,#91827,#91828);
#77787=AXIS2_PLACEMENT_3D('',#174309,#91830,#91831);
#77788=AXIS2_PLACEMENT_3D('',#174311,#91833,#91834);
#77789=AXIS2_PLACEMENT_3D('',#174312,#91835,#91836);
#77790=AXIS2_PLACEMENT_3D('',#174314,#91838,#91839);
#77791=AXIS2_PLACEMENT_3D('',#174316,#91841,#91842);
#77792=AXIS2_PLACEMENT_3D('',#174317,#91843,#91844);
#77793=AXIS2_PLACEMENT_3D('',#174319,#91846,#91847);
#77794=AXIS2_PLACEMENT_3D('',#174321,#91849,#91850);
#77795=AXIS2_PLACEMENT_3D('',#174322,#91851,#91852);
#77796=AXIS2_PLACEMENT_3D('',#174324,#91854,#91855);
#77797=AXIS2_PLACEMENT_3D('',#174326,#91857,#91858);
#77798=AXIS2_PLACEMENT_3D('',#174327,#91859,#91860);
#77799=AXIS2_PLACEMENT_3D('',#174330,#91863,#91864);
#77800=AXIS2_PLACEMENT_3D('',#174332,#91866,#91867);
#77801=AXIS2_PLACEMENT_3D('',#174334,#91869,#91870);
#77802=AXIS2_PLACEMENT_3D('',#174336,#91872,#91873);
#77803=AXIS2_PLACEMENT_3D('',#174338,#91875,#91876);
#77804=AXIS2_PLACEMENT_3D('',#174341,#91879,#91880);
#77805=AXIS2_PLACEMENT_3D('',#174343,#91882,#91883);
#77806=AXIS2_PLACEMENT_3D('',#174345,#91885,#91886);
#77807=AXIS2_PLACEMENT_3D('',#174347,#91888,#91889);
#77808=AXIS2_PLACEMENT_3D('',#174349,#91891,#91892);
#77809=AXIS2_PLACEMENT_3D('',#174351,#91894,#91895);
#77810=AXIS2_PLACEMENT_3D('',#174353,#91897,#91898);
#77811=AXIS2_PLACEMENT_3D('',#174354,#91899,#91900);
#77812=AXIS2_PLACEMENT_3D('',#174357,#91903,#91904);
#77813=AXIS2_PLACEMENT_3D('',#174359,#91906,#91907);
#77814=AXIS2_PLACEMENT_3D('',#174361,#91909,#91910);
#77815=AXIS2_PLACEMENT_3D('',#174363,#91912,#91913);
#77816=AXIS2_PLACEMENT_3D('',#174365,#91915,#91916);
#77817=AXIS2_PLACEMENT_3D('',#174367,#91918,#91919);
#77818=AXIS2_PLACEMENT_3D('',#174369,#91921,#91922);
#77819=AXIS2_PLACEMENT_3D('',#174370,#91923,#91924);
#77820=AXIS2_PLACEMENT_3D('',#174373,#91927,#91928);
#77821=AXIS2_PLACEMENT_3D('',#174375,#91930,#91931);
#77822=AXIS2_PLACEMENT_3D('',#174377,#91933,#91934);
#77823=AXIS2_PLACEMENT_3D('',#174379,#91936,#91937);
#77824=AXIS2_PLACEMENT_3D('',#174381,#91939,#91940);
#77825=AXIS2_PLACEMENT_3D('',#174384,#91943,#91944);
#77826=AXIS2_PLACEMENT_3D('',#174386,#91946,#91947);
#77827=AXIS2_PLACEMENT_3D('',#174388,#91949,#91950);
#77828=AXIS2_PLACEMENT_3D('',#174390,#91952,#91953);
#77829=AXIS2_PLACEMENT_3D('',#174392,#91955,#91956);
#77830=AXIS2_PLACEMENT_3D('',#174394,#91958,#91959);
#77831=AXIS2_PLACEMENT_3D('',#174396,#91961,#91962);
#77832=AXIS2_PLACEMENT_3D('',#174397,#91963,#91964);
#77833=AXIS2_PLACEMENT_3D('',#174400,#91967,#91968);
#77834=AXIS2_PLACEMENT_3D('',#174402,#91970,#91971);
#77835=AXIS2_PLACEMENT_3D('',#174404,#91973,#91974);
#77836=AXIS2_PLACEMENT_3D('',#174406,#91976,#91977);
#77837=AXIS2_PLACEMENT_3D('',#174408,#91979,#91980);
#77838=AXIS2_PLACEMENT_3D('',#174410,#91982,#91983);
#77839=AXIS2_PLACEMENT_3D('',#174412,#91985,#91986);
#77840=AXIS2_PLACEMENT_3D('',#174413,#91987,#91988);
#77841=AXIS2_PLACEMENT_3D('',#174416,#91991,#91992);
#77842=AXIS2_PLACEMENT_3D('',#174418,#91994,#91995);
#77843=AXIS2_PLACEMENT_3D('',#174420,#91997,#91998);
#77844=AXIS2_PLACEMENT_3D('',#174422,#92000,#92001);
#77845=AXIS2_PLACEMENT_3D('',#174424,#92003,#92004);
#77846=AXIS2_PLACEMENT_3D('',#174426,#92006,#92007);
#77847=AXIS2_PLACEMENT_3D('',#174428,#92009,#92010);
#77848=AXIS2_PLACEMENT_3D('',#174429,#92011,#92012);
#77849=AXIS2_PLACEMENT_3D('',#174432,#92015,#92016);
#77850=AXIS2_PLACEMENT_3D('',#174434,#92018,#92019);
#77851=AXIS2_PLACEMENT_3D('',#174436,#92021,#92022);
#77852=AXIS2_PLACEMENT_3D('',#174438,#92024,#92025);
#77853=AXIS2_PLACEMENT_3D('',#174440,#92027,#92028);
#77854=AXIS2_PLACEMENT_3D('',#174443,#92031,#92032);
#77855=AXIS2_PLACEMENT_3D('',#174445,#92034,#92035);
#77856=AXIS2_PLACEMENT_3D('',#174447,#92037,#92038);
#77857=AXIS2_PLACEMENT_3D('',#174449,#92040,#92041);
#77858=AXIS2_PLACEMENT_3D('',#174451,#92043,#92044);
#77859=AXIS2_PLACEMENT_3D('',#174453,#92046,#92047);
#77860=AXIS2_PLACEMENT_3D('',#174455,#92049,#92050);
#77861=AXIS2_PLACEMENT_3D('',#174456,#92051,#92052);
#77862=AXIS2_PLACEMENT_3D('',#174459,#92055,#92056);
#77863=AXIS2_PLACEMENT_3D('',#174461,#92058,#92059);
#77864=AXIS2_PLACEMENT_3D('',#174463,#92061,#92062);
#77865=AXIS2_PLACEMENT_3D('',#174465,#92064,#92065);
#77866=AXIS2_PLACEMENT_3D('',#174467,#92067,#92068);
#77867=AXIS2_PLACEMENT_3D('',#174469,#92070,#92071);
#77868=AXIS2_PLACEMENT_3D('',#174471,#92073,#92074);
#77869=AXIS2_PLACEMENT_3D('',#174472,#92075,#92076);
#77870=AXIS2_PLACEMENT_3D('',#174475,#92079,#92080);
#77871=AXIS2_PLACEMENT_3D('',#174477,#92082,#92083);
#77872=AXIS2_PLACEMENT_3D('',#174479,#92085,#92086);
#77873=AXIS2_PLACEMENT_3D('',#174481,#92088,#92089);
#77874=AXIS2_PLACEMENT_3D('',#174483,#92091,#92092);
#77875=AXIS2_PLACEMENT_3D('',#174486,#92095,#92096);
#77876=AXIS2_PLACEMENT_3D('',#174488,#92098,#92099);
#77877=AXIS2_PLACEMENT_3D('',#174490,#92101,#92102);
#77878=AXIS2_PLACEMENT_3D('',#174492,#92104,#92105);
#77879=AXIS2_PLACEMENT_3D('',#174494,#92107,#92108);
#77880=AXIS2_PLACEMENT_3D('',#174496,#92110,#92111);
#77881=AXIS2_PLACEMENT_3D('',#174498,#92113,#92114);
#77882=AXIS2_PLACEMENT_3D('',#174499,#92115,#92116);
#77883=AXIS2_PLACEMENT_3D('',#174502,#92119,#92120);
#77884=AXIS2_PLACEMENT_3D('',#174504,#92122,#92123);
#77885=AXIS2_PLACEMENT_3D('',#174506,#92125,#92126);
#77886=AXIS2_PLACEMENT_3D('',#174508,#92128,#92129);
#77887=AXIS2_PLACEMENT_3D('',#174510,#92131,#92132);
#77888=AXIS2_PLACEMENT_3D('',#174512,#92134,#92135);
#77889=AXIS2_PLACEMENT_3D('',#174514,#92137,#92138);
#77890=AXIS2_PLACEMENT_3D('',#174515,#92139,#92140);
#77891=AXIS2_PLACEMENT_3D('',#174518,#92143,#92144);
#77892=AXIS2_PLACEMENT_3D('',#174520,#92146,#92147);
#77893=AXIS2_PLACEMENT_3D('',#174522,#92149,#92150);
#77894=AXIS2_PLACEMENT_3D('',#174524,#92152,#92153);
#77895=AXIS2_PLACEMENT_3D('',#174526,#92155,#92156);
#77896=AXIS2_PLACEMENT_3D('',#174529,#92159,#92160);
#77897=AXIS2_PLACEMENT_3D('',#174531,#92162,#92163);
#77898=AXIS2_PLACEMENT_3D('',#174533,#92165,#92166);
#77899=AXIS2_PLACEMENT_3D('',#174535,#92168,#92169);
#77900=AXIS2_PLACEMENT_3D('',#174537,#92171,#92172);
#77901=AXIS2_PLACEMENT_3D('',#174539,#92174,#92175);
#77902=AXIS2_PLACEMENT_3D('',#174541,#92177,#92178);
#77903=AXIS2_PLACEMENT_3D('',#174542,#92179,#92180);
#77904=AXIS2_PLACEMENT_3D('',#174545,#92183,#92184);
#77905=AXIS2_PLACEMENT_3D('',#174547,#92186,#92187);
#77906=AXIS2_PLACEMENT_3D('',#174549,#92189,#92190);
#77907=AXIS2_PLACEMENT_3D('',#174551,#92192,#92193);
#77908=AXIS2_PLACEMENT_3D('',#174553,#92195,#92196);
#77909=AXIS2_PLACEMENT_3D('',#174555,#92198,#92199);
#77910=AXIS2_PLACEMENT_3D('',#174557,#92201,#92202);
#77911=AXIS2_PLACEMENT_3D('',#174558,#92203,#92204);
#77912=AXIS2_PLACEMENT_3D('',#174605,#92206,#92207);
#77913=AXIS2_PLACEMENT_3D('',#174607,#92209,#92210);
#77914=AXIS2_PLACEMENT_3D('',#174610,#92213,#92214);
#77915=AXIS2_PLACEMENT_3D('',#174612,#92216,#92217);
#77916=AXIS2_PLACEMENT_3D('',#174614,#92219,#92220);
#77917=AXIS2_PLACEMENT_3D('',#174616,#92222,#92223);
#77918=AXIS2_PLACEMENT_3D('',#174618,#92225,#92226);
#77919=AXIS2_PLACEMENT_3D('',#174620,#92228,#92229);
#77920=AXIS2_PLACEMENT_3D('',#174622,#92231,#92232);
#77921=AXIS2_PLACEMENT_3D('',#174623,#92233,#92234);
#77922=AXIS2_PLACEMENT_3D('',#174626,#92237,#92238);
#77923=AXIS2_PLACEMENT_3D('',#174628,#92240,#92241);
#77924=AXIS2_PLACEMENT_3D('',#174630,#92243,#92244);
#77925=AXIS2_PLACEMENT_3D('',#174632,#92246,#92247);
#77926=AXIS2_PLACEMENT_3D('',#174634,#92249,#92250);
#77927=AXIS2_PLACEMENT_3D('',#174636,#92252,#92253);
#77928=AXIS2_PLACEMENT_3D('',#174638,#92255,#92256);
#77929=AXIS2_PLACEMENT_3D('',#174639,#92257,#92258);
#77930=AXIS2_PLACEMENT_3D('',#174642,#92261,#92262);
#77931=AXIS2_PLACEMENT_3D('',#174644,#92264,#92265);
#77932=AXIS2_PLACEMENT_3D('',#174646,#92267,#92268);
#77933=AXIS2_PLACEMENT_3D('',#174648,#92270,#92271);
#77934=AXIS2_PLACEMENT_3D('',#174650,#92273,#92274);
#77935=AXIS2_PLACEMENT_3D('',#174653,#92277,#92278);
#77936=AXIS2_PLACEMENT_3D('',#174655,#92280,#92281);
#77937=AXIS2_PLACEMENT_3D('',#174657,#92283,#92284);
#77938=AXIS2_PLACEMENT_3D('',#174659,#92286,#92287);
#77939=AXIS2_PLACEMENT_3D('',#174661,#92289,#92290);
#77940=AXIS2_PLACEMENT_3D('',#174664,#92293,#92294);
#77941=AXIS2_PLACEMENT_3D('',#174666,#92296,#92297);
#77942=AXIS2_PLACEMENT_3D('',#174668,#92299,#92300);
#77943=AXIS2_PLACEMENT_3D('',#174670,#92302,#92303);
#77944=AXIS2_PLACEMENT_3D('',#174673,#92306,#92307);
#77945=AXIS2_PLACEMENT_3D('',#174676,#92310,#92311);
#77946=AXIS2_PLACEMENT_3D('',#174677,#92312,#92313);
#77947=AXIS2_PLACEMENT_3D('',#174680,#92316,#92317);
#77948=AXIS2_PLACEMENT_3D('',#174779,#92320,#92321);
#77949=AXIS2_PLACEMENT_3D('',#174780,#92322,#92323);
#77950=AXIS2_PLACEMENT_3D('',#174783,#92326,#92327);
#77951=AXIS2_PLACEMENT_3D('',#174786,#92330,#92331);
#77952=AXIS2_PLACEMENT_3D('',#174788,#92333,#92334);
#77953=AXIS2_PLACEMENT_3D('',#174790,#92336,#92337);
#77954=AXIS2_PLACEMENT_3D('',#174791,#92338,#92339);
#77955=AXIS2_PLACEMENT_3D('',#174794,#92342,#92343);
#77956=AXIS2_PLACEMENT_3D('',#174796,#92345,#92346);
#77957=AXIS2_PLACEMENT_3D('',#174798,#92348,#92349);
#77958=AXIS2_PLACEMENT_3D('',#174801,#92352,#92353);
#77959=AXIS2_PLACEMENT_3D('',#174804,#92356,#92357);
#77960=AXIS2_PLACEMENT_3D('',#174806,#92359,#92360);
#77961=AXIS2_PLACEMENT_3D('',#174808,#92362,#92363);
#77962=AXIS2_PLACEMENT_3D('',#174809,#92364,#92365);
#77963=AXIS2_PLACEMENT_3D('',#174812,#92368,#92369);
#77964=AXIS2_PLACEMENT_3D('',#174815,#92372,#92373);
#77965=AXIS2_PLACEMENT_3D('',#174817,#92375,#92376);
#77966=AXIS2_PLACEMENT_3D('',#174819,#92378,#92379);
#77967=AXIS2_PLACEMENT_3D('',#174820,#92380,#92381);
#77968=AXIS2_PLACEMENT_3D('',#174823,#92384,#92385);
#77969=AXIS2_PLACEMENT_3D('',#174826,#92388,#92389);
#77970=AXIS2_PLACEMENT_3D('',#174828,#92391,#92392);
#77971=AXIS2_PLACEMENT_3D('',#174830,#92394,#92395);
#77972=AXIS2_PLACEMENT_3D('',#174831,#92396,#92397);
#77973=AXIS2_PLACEMENT_3D('',#174834,#92400,#92401);
#77974=AXIS2_PLACEMENT_3D('',#174837,#92404,#92405);
#77975=AXIS2_PLACEMENT_3D('',#174839,#92407,#92408);
#77976=AXIS2_PLACEMENT_3D('',#174841,#92410,#92411);
#77977=AXIS2_PLACEMENT_3D('',#174842,#92412,#92413);
#77978=AXIS2_PLACEMENT_3D('',#174845,#92416,#92417);
#77979=AXIS2_PLACEMENT_3D('',#174848,#92420,#92421);
#77980=AXIS2_PLACEMENT_3D('',#174850,#92423,#92424);
#77981=AXIS2_PLACEMENT_3D('',#174852,#92426,#92427);
#77982=AXIS2_PLACEMENT_3D('',#174853,#92428,#92429);
#77983=AXIS2_PLACEMENT_3D('',#174855,#92431,#92432);
#77984=AXIS2_PLACEMENT_3D('',#174857,#92434,#92435);
#77985=AXIS2_PLACEMENT_3D('',#174858,#92436,#92437);
#77986=AXIS2_PLACEMENT_3D('',#174861,#92440,#92441);
#77987=AXIS2_PLACEMENT_3D('',#174863,#92443,#92444);
#77988=AXIS2_PLACEMENT_3D('',#174865,#92446,#92447);
#77989=AXIS2_PLACEMENT_3D('',#174867,#92449,#92450);
#77990=AXIS2_PLACEMENT_3D('',#174869,#92452,#92453);
#77991=AXIS2_PLACEMENT_3D('',#174871,#92455,#92456);
#77992=AXIS2_PLACEMENT_3D('',#174873,#92458,#92459);
#77993=AXIS2_PLACEMENT_3D('',#174874,#92460,#92461);
#77994=AXIS2_PLACEMENT_3D('',#174877,#92464,#92465);
#77995=AXIS2_PLACEMENT_3D('',#174879,#92467,#92468);
#77996=AXIS2_PLACEMENT_3D('',#174881,#92470,#92471);
#77997=AXIS2_PLACEMENT_3D('',#174883,#92473,#92474);
#77998=AXIS2_PLACEMENT_3D('',#174885,#92476,#92477);
#77999=AXIS2_PLACEMENT_3D('',#174887,#92479,#92480);
#78000=AXIS2_PLACEMENT_3D('',#174889,#92482,#92483);
#78001=AXIS2_PLACEMENT_3D('',#174890,#92484,#92485);
#78002=AXIS2_PLACEMENT_3D('',#174893,#92488,#92489);
#78003=AXIS2_PLACEMENT_3D('',#174895,#92491,#92492);
#78004=AXIS2_PLACEMENT_3D('',#174897,#92494,#92495);
#78005=AXIS2_PLACEMENT_3D('',#174899,#92497,#92498);
#78006=AXIS2_PLACEMENT_3D('',#174901,#92500,#92501);
#78007=AXIS2_PLACEMENT_3D('',#174904,#92504,#92505);
#78008=AXIS2_PLACEMENT_3D('',#174906,#92507,#92508);
#78009=AXIS2_PLACEMENT_3D('',#174908,#92510,#92511);
#78010=AXIS2_PLACEMENT_3D('',#174910,#92513,#92514);
#78011=AXIS2_PLACEMENT_3D('',#174912,#92516,#92517);
#78012=AXIS2_PLACEMENT_3D('',#174914,#92519,#92520);
#78013=AXIS2_PLACEMENT_3D('',#174916,#92522,#92523);
#78014=AXIS2_PLACEMENT_3D('',#174917,#92524,#92525);
#78015=AXIS2_PLACEMENT_3D('',#174920,#92528,#92529);
#78016=AXIS2_PLACEMENT_3D('',#174922,#92531,#92532);
#78017=AXIS2_PLACEMENT_3D('',#174924,#92534,#92535);
#78018=AXIS2_PLACEMENT_3D('',#174926,#92537,#92538);
#78019=AXIS2_PLACEMENT_3D('',#174928,#92540,#92541);
#78020=AXIS2_PLACEMENT_3D('',#174930,#92543,#92544);
#78021=AXIS2_PLACEMENT_3D('',#174932,#92546,#92547);
#78022=AXIS2_PLACEMENT_3D('',#174933,#92548,#92549);
#78023=AXIS2_PLACEMENT_3D('',#174936,#92552,#92553);
#78024=AXIS2_PLACEMENT_3D('',#174938,#92555,#92556);
#78025=AXIS2_PLACEMENT_3D('',#174940,#92558,#92559);
#78026=AXIS2_PLACEMENT_3D('',#174942,#92561,#92562);
#78027=AXIS2_PLACEMENT_3D('',#174944,#92564,#92565);
#78028=AXIS2_PLACEMENT_3D('',#174946,#92567,#92568);
#78029=AXIS2_PLACEMENT_3D('',#174948,#92570,#92571);
#78030=AXIS2_PLACEMENT_3D('',#174949,#92572,#92573);
#78031=AXIS2_PLACEMENT_3D('',#174951,#92575,#92576);
#78032=AXIS2_PLACEMENT_3D('',#174953,#92578,#92579);
#78033=AXIS2_PLACEMENT_3D('',#174954,#92580,#92581);
#78034=AXIS2_PLACEMENT_3D('',#174957,#92584,#92585);
#78035=AXIS2_PLACEMENT_3D('',#174959,#92587,#92588);
#78036=AXIS2_PLACEMENT_3D('',#174961,#92590,#92591);
#78037=AXIS2_PLACEMENT_3D('',#174963,#92593,#92594);
#78038=AXIS2_PLACEMENT_3D('',#174965,#92596,#92597);
#78039=AXIS2_PLACEMENT_3D('',#174967,#92599,#92600);
#78040=AXIS2_PLACEMENT_3D('',#174969,#92602,#92603);
#78041=AXIS2_PLACEMENT_3D('',#174970,#92604,#92605);
#78042=AXIS2_PLACEMENT_3D('',#174973,#92608,#92609);
#78043=AXIS2_PLACEMENT_3D('',#174975,#92611,#92612);
#78044=AXIS2_PLACEMENT_3D('',#174977,#92614,#92615);
#78045=AXIS2_PLACEMENT_3D('',#174979,#92617,#92618);
#78046=AXIS2_PLACEMENT_3D('',#174981,#92620,#92621);
#78047=AXIS2_PLACEMENT_3D('',#174983,#92623,#92624);
#78048=AXIS2_PLACEMENT_3D('',#174985,#92626,#92627);
#78049=AXIS2_PLACEMENT_3D('',#174986,#92628,#92629);
#78050=AXIS2_PLACEMENT_3D('',#174989,#92632,#92633);
#78051=AXIS2_PLACEMENT_3D('',#174991,#92635,#92636);
#78052=AXIS2_PLACEMENT_3D('',#174993,#92638,#92639);
#78053=AXIS2_PLACEMENT_3D('',#174995,#92641,#92642);
#78054=AXIS2_PLACEMENT_3D('',#174997,#92644,#92645);
#78055=AXIS2_PLACEMENT_3D('',#175000,#92648,#92649);
#78056=AXIS2_PLACEMENT_3D('',#175002,#92651,#92652);
#78057=AXIS2_PLACEMENT_3D('',#175004,#92654,#92655);
#78058=AXIS2_PLACEMENT_3D('',#175006,#92657,#92658);
#78059=AXIS2_PLACEMENT_3D('',#175008,#92660,#92661);
#78060=AXIS2_PLACEMENT_3D('',#175010,#92663,#92664);
#78061=AXIS2_PLACEMENT_3D('',#175012,#92666,#92667);
#78062=AXIS2_PLACEMENT_3D('',#175013,#92668,#92669);
#78063=AXIS2_PLACEMENT_3D('',#175016,#92672,#92673);
#78064=AXIS2_PLACEMENT_3D('',#175018,#92675,#92676);
#78065=AXIS2_PLACEMENT_3D('',#175020,#92678,#92679);
#78066=AXIS2_PLACEMENT_3D('',#175022,#92681,#92682);
#78067=AXIS2_PLACEMENT_3D('',#175024,#92684,#92685);
#78068=AXIS2_PLACEMENT_3D('',#175026,#92687,#92688);
#78069=AXIS2_PLACEMENT_3D('',#175028,#92690,#92691);
#78070=AXIS2_PLACEMENT_3D('',#175029,#92692,#92693);
#78071=AXIS2_PLACEMENT_3D('',#175031,#92695,#92696);
#78072=AXIS2_PLACEMENT_3D('',#175033,#92698,#92699);
#78073=AXIS2_PLACEMENT_3D('',#175034,#92700,#92701);
#78074=AXIS2_PLACEMENT_3D('',#175037,#92704,#92705);
#78075=AXIS2_PLACEMENT_3D('',#175039,#92707,#92708);
#78076=AXIS2_PLACEMENT_3D('',#175041,#92710,#92711);
#78077=AXIS2_PLACEMENT_3D('',#175043,#92713,#92714);
#78078=AXIS2_PLACEMENT_3D('',#175045,#92716,#92717);
#78079=AXIS2_PLACEMENT_3D('',#175047,#92719,#92720);
#78080=AXIS2_PLACEMENT_3D('',#175049,#92722,#92723);
#78081=AXIS2_PLACEMENT_3D('',#175050,#92724,#92725);
#78082=AXIS2_PLACEMENT_3D('',#175053,#92728,#92729);
#78083=AXIS2_PLACEMENT_3D('',#175055,#92731,#92732);
#78084=AXIS2_PLACEMENT_3D('',#175057,#92734,#92735);
#78085=AXIS2_PLACEMENT_3D('',#175059,#92737,#92738);
#78086=AXIS2_PLACEMENT_3D('',#175061,#92740,#92741);
#78087=AXIS2_PLACEMENT_3D('',#175063,#92743,#92744);
#78088=AXIS2_PLACEMENT_3D('',#175065,#92746,#92747);
#78089=AXIS2_PLACEMENT_3D('',#175066,#92748,#92749);
#78090=AXIS2_PLACEMENT_3D('',#175113,#92751,#92752);
#78091=AXIS2_PLACEMENT_3D('',#175115,#92754,#92755);
#78092=AXIS2_PLACEMENT_3D('',#175118,#92758,#92759);
#78093=AXIS2_PLACEMENT_3D('',#175120,#92761,#92762);
#78094=AXIS2_PLACEMENT_3D('',#175122,#92764,#92765);
#78095=AXIS2_PLACEMENT_3D('',#175124,#92767,#92768);
#78096=AXIS2_PLACEMENT_3D('',#175126,#92770,#92771);
#78097=AXIS2_PLACEMENT_3D('',#175128,#92773,#92774);
#78098=AXIS2_PLACEMENT_3D('',#175130,#92776,#92777);
#78099=AXIS2_PLACEMENT_3D('',#175131,#92778,#92779);
#78100=AXIS2_PLACEMENT_3D('',#175134,#92782,#92783);
#78101=AXIS2_PLACEMENT_3D('',#175136,#92785,#92786);
#78102=AXIS2_PLACEMENT_3D('',#175138,#92788,#92789);
#78103=AXIS2_PLACEMENT_3D('',#175140,#92791,#92792);
#78104=AXIS2_PLACEMENT_3D('',#175142,#92794,#92795);
#78105=AXIS2_PLACEMENT_3D('',#175144,#92797,#92798);
#78106=AXIS2_PLACEMENT_3D('',#175146,#92800,#92801);
#78107=AXIS2_PLACEMENT_3D('',#175147,#92802,#92803);
#78108=AXIS2_PLACEMENT_3D('',#175150,#92806,#92807);
#78109=AXIS2_PLACEMENT_3D('',#175152,#92809,#92810);
#78110=AXIS2_PLACEMENT_3D('',#175154,#92812,#92813);
#78111=AXIS2_PLACEMENT_3D('',#175156,#92815,#92816);
#78112=AXIS2_PLACEMENT_3D('',#175158,#92818,#92819);
#78113=AXIS2_PLACEMENT_3D('',#175160,#92821,#92822);
#78114=AXIS2_PLACEMENT_3D('',#175162,#92824,#92825);
#78115=AXIS2_PLACEMENT_3D('',#175163,#92826,#92827);
#78116=AXIS2_PLACEMENT_3D('',#175166,#92830,#92831);
#78117=AXIS2_PLACEMENT_3D('',#175168,#92833,#92834);
#78118=AXIS2_PLACEMENT_3D('',#175169,#92835,#92836);
#78119=AXIS2_PLACEMENT_3D('',#175172,#92839,#92840);
#78120=AXIS2_PLACEMENT_3D('',#175173,#92841,#92842);
#78121=AXIS2_PLACEMENT_3D('',#175176,#92845,#92846);
#78122=AXIS2_PLACEMENT_3D('',#175179,#92849,#92850);
#78123=AXIS2_PLACEMENT_3D('',#175278,#92853,#92854);
#78124=AXIS2_PLACEMENT_3D('',#175280,#92856,#92857);
#78125=AXIS2_PLACEMENT_3D('',#175282,#92859,#92860);
#78126=AXIS2_PLACEMENT_3D('',#175283,#92861,#92862);
#78127=AXIS2_PLACEMENT_3D('',#175285,#92864,#92865);
#78128=AXIS2_PLACEMENT_3D('',#175290,#92866,#92867);
#78129=AXIS2_PLACEMENT_3D('',#175292,#92869,#92870);
#78130=AXIS2_PLACEMENT_3D('',#175294,#92872,#92873);
#78131=AXIS2_PLACEMENT_3D('',#175295,#92874,#92875);
#78132=AXIS2_PLACEMENT_3D('',#175297,#92877,#92878);
#78133=AXIS2_PLACEMENT_3D('',#175299,#92880,#92881);
#78134=AXIS2_PLACEMENT_3D('',#175300,#92882,#92883);
#78135=AXIS2_PLACEMENT_3D('',#175302,#92885,#92886);
#78136=AXIS2_PLACEMENT_3D('',#175304,#92888,#92889);
#78137=AXIS2_PLACEMENT_3D('',#175305,#92890,#92891);
#78138=AXIS2_PLACEMENT_3D('',#175307,#92893,#92894);
#78139=AXIS2_PLACEMENT_3D('',#175309,#92896,#92897);
#78140=AXIS2_PLACEMENT_3D('',#175310,#92898,#92899);
#78141=AXIS2_PLACEMENT_3D('',#175312,#92901,#92902);
#78142=AXIS2_PLACEMENT_3D('',#175314,#92904,#92905);
#78143=AXIS2_PLACEMENT_3D('',#175315,#92906,#92907);
#78144=AXIS2_PLACEMENT_3D('',#175317,#92909,#92910);
#78145=AXIS2_PLACEMENT_3D('',#175319,#92912,#92913);
#78146=AXIS2_PLACEMENT_3D('',#175320,#92914,#92915);
#78147=AXIS2_PLACEMENT_3D('',#175323,#92918,#92919);
#78148=AXIS2_PLACEMENT_3D('',#175325,#92921,#92922);
#78149=AXIS2_PLACEMENT_3D('',#175327,#92924,#92925);
#78150=AXIS2_PLACEMENT_3D('',#175329,#92927,#92928);
#78151=AXIS2_PLACEMENT_3D('',#175331,#92930,#92931);
#78152=AXIS2_PLACEMENT_3D('',#175333,#92933,#92934);
#78153=AXIS2_PLACEMENT_3D('',#175335,#92936,#92937);
#78154=AXIS2_PLACEMENT_3D('',#175336,#92938,#92939);
#78155=AXIS2_PLACEMENT_3D('',#175339,#92942,#92943);
#78156=AXIS2_PLACEMENT_3D('',#175341,#92945,#92946);
#78157=AXIS2_PLACEMENT_3D('',#175343,#92948,#92949);
#78158=AXIS2_PLACEMENT_3D('',#175345,#92951,#92952);
#78159=AXIS2_PLACEMENT_3D('',#175347,#92954,#92955);
#78160=AXIS2_PLACEMENT_3D('',#175349,#92957,#92958);
#78161=AXIS2_PLACEMENT_3D('',#175351,#92960,#92961);
#78162=AXIS2_PLACEMENT_3D('',#175352,#92962,#92963);
#78163=AXIS2_PLACEMENT_3D('',#175355,#92966,#92967);
#78164=AXIS2_PLACEMENT_3D('',#175357,#92969,#92970);
#78165=AXIS2_PLACEMENT_3D('',#175359,#92972,#92973);
#78166=AXIS2_PLACEMENT_3D('',#175361,#92975,#92976);
#78167=AXIS2_PLACEMENT_3D('',#175363,#92978,#92979);
#78168=AXIS2_PLACEMENT_3D('',#175366,#92982,#92983);
#78169=AXIS2_PLACEMENT_3D('',#175368,#92985,#92986);
#78170=AXIS2_PLACEMENT_3D('',#175370,#92988,#92989);
#78171=AXIS2_PLACEMENT_3D('',#175372,#92991,#92992);
#78172=AXIS2_PLACEMENT_3D('',#175374,#92994,#92995);
#78173=AXIS2_PLACEMENT_3D('',#175376,#92997,#92998);
#78174=AXIS2_PLACEMENT_3D('',#175378,#93000,#93001);
#78175=AXIS2_PLACEMENT_3D('',#175379,#93002,#93003);
#78176=AXIS2_PLACEMENT_3D('',#175382,#93006,#93007);
#78177=AXIS2_PLACEMENT_3D('',#175384,#93009,#93010);
#78178=AXIS2_PLACEMENT_3D('',#175386,#93012,#93013);
#78179=AXIS2_PLACEMENT_3D('',#175388,#93015,#93016);
#78180=AXIS2_PLACEMENT_3D('',#175390,#93018,#93019);
#78181=AXIS2_PLACEMENT_3D('',#175392,#93021,#93022);
#78182=AXIS2_PLACEMENT_3D('',#175394,#93024,#93025);
#78183=AXIS2_PLACEMENT_3D('',#175395,#93026,#93027);
#78184=AXIS2_PLACEMENT_3D('',#175398,#93030,#93031);
#78185=AXIS2_PLACEMENT_3D('',#175400,#93033,#93034);
#78186=AXIS2_PLACEMENT_3D('',#175402,#93036,#93037);
#78187=AXIS2_PLACEMENT_3D('',#175404,#93039,#93040);
#78188=AXIS2_PLACEMENT_3D('',#175406,#93042,#93043);
#78189=AXIS2_PLACEMENT_3D('',#175408,#93045,#93046);
#78190=AXIS2_PLACEMENT_3D('',#175410,#93048,#93049);
#78191=AXIS2_PLACEMENT_3D('',#175411,#93050,#93051);
#78192=AXIS2_PLACEMENT_3D('',#175413,#93053,#93054);
#78193=AXIS2_PLACEMENT_3D('',#175415,#93056,#93057);
#78194=AXIS2_PLACEMENT_3D('',#175416,#93058,#93059);
#78195=AXIS2_PLACEMENT_3D('',#175419,#93062,#93063);
#78196=AXIS2_PLACEMENT_3D('',#175421,#93065,#93066);
#78197=AXIS2_PLACEMENT_3D('',#175423,#93068,#93069);
#78198=AXIS2_PLACEMENT_3D('',#175425,#93071,#93072);
#78199=AXIS2_PLACEMENT_3D('',#175427,#93074,#93075);
#78200=AXIS2_PLACEMENT_3D('',#175429,#93077,#93078);
#78201=AXIS2_PLACEMENT_3D('',#175431,#93080,#93081);
#78202=AXIS2_PLACEMENT_3D('',#175432,#93082,#93083);
#78203=AXIS2_PLACEMENT_3D('',#175435,#93086,#93087);
#78204=AXIS2_PLACEMENT_3D('',#175437,#93089,#93090);
#78205=AXIS2_PLACEMENT_3D('',#175439,#93092,#93093);
#78206=AXIS2_PLACEMENT_3D('',#175441,#93095,#93096);
#78207=AXIS2_PLACEMENT_3D('',#175443,#93098,#93099);
#78208=AXIS2_PLACEMENT_3D('',#175445,#93101,#93102);
#78209=AXIS2_PLACEMENT_3D('',#175447,#93104,#93105);
#78210=AXIS2_PLACEMENT_3D('',#175448,#93106,#93107);
#78211=AXIS2_PLACEMENT_3D('',#175451,#93110,#93111);
#78212=AXIS2_PLACEMENT_3D('',#175453,#93113,#93114);
#78213=AXIS2_PLACEMENT_3D('',#175455,#93116,#93117);
#78214=AXIS2_PLACEMENT_3D('',#175457,#93119,#93120);
#78215=AXIS2_PLACEMENT_3D('',#175459,#93122,#93123);
#78216=AXIS2_PLACEMENT_3D('',#175462,#93126,#93127);
#78217=AXIS2_PLACEMENT_3D('',#175464,#93129,#93130);
#78218=AXIS2_PLACEMENT_3D('',#175466,#93132,#93133);
#78219=AXIS2_PLACEMENT_3D('',#175468,#93135,#93136);
#78220=AXIS2_PLACEMENT_3D('',#175470,#93138,#93139);
#78221=AXIS2_PLACEMENT_3D('',#175472,#93141,#93142);
#78222=AXIS2_PLACEMENT_3D('',#175474,#93144,#93145);
#78223=AXIS2_PLACEMENT_3D('',#175475,#93146,#93147);
#78224=AXIS2_PLACEMENT_3D('',#175478,#93150,#93151);
#78225=AXIS2_PLACEMENT_3D('',#175480,#93153,#93154);
#78226=AXIS2_PLACEMENT_3D('',#175482,#93156,#93157);
#78227=AXIS2_PLACEMENT_3D('',#175484,#93159,#93160);
#78228=AXIS2_PLACEMENT_3D('',#175486,#93162,#93163);
#78229=AXIS2_PLACEMENT_3D('',#175488,#93165,#93166);
#78230=AXIS2_PLACEMENT_3D('',#175490,#93168,#93169);
#78231=AXIS2_PLACEMENT_3D('',#175491,#93170,#93171);
#78232=AXIS2_PLACEMENT_3D('',#175493,#93173,#93174);
#78233=AXIS2_PLACEMENT_3D('',#175495,#93176,#93177);
#78234=AXIS2_PLACEMENT_3D('',#175496,#93178,#93179);
#78235=AXIS2_PLACEMENT_3D('',#175499,#93182,#93183);
#78236=AXIS2_PLACEMENT_3D('',#175501,#93185,#93186);
#78237=AXIS2_PLACEMENT_3D('',#175503,#93188,#93189);
#78238=AXIS2_PLACEMENT_3D('',#175505,#93191,#93192);
#78239=AXIS2_PLACEMENT_3D('',#175507,#93194,#93195);
#78240=AXIS2_PLACEMENT_3D('',#175509,#93197,#93198);
#78241=AXIS2_PLACEMENT_3D('',#175511,#93200,#93201);
#78242=AXIS2_PLACEMENT_3D('',#175512,#93202,#93203);
#78243=AXIS2_PLACEMENT_3D('',#175515,#93206,#93207);
#78244=AXIS2_PLACEMENT_3D('',#175517,#93209,#93210);
#78245=AXIS2_PLACEMENT_3D('',#175519,#93212,#93213);
#78246=AXIS2_PLACEMENT_3D('',#175521,#93215,#93216);
#78247=AXIS2_PLACEMENT_3D('',#175523,#93218,#93219);
#78248=AXIS2_PLACEMENT_3D('',#175525,#93221,#93222);
#78249=AXIS2_PLACEMENT_3D('',#175527,#93224,#93225);
#78250=AXIS2_PLACEMENT_3D('',#175528,#93226,#93227);
#78251=AXIS2_PLACEMENT_3D('',#175575,#93229,#93230);
#78252=AXIS2_PLACEMENT_3D('',#175577,#93232,#93233);
#78253=AXIS2_PLACEMENT_3D('',#175580,#93236,#93237);
#78254=AXIS2_PLACEMENT_3D('',#175582,#93239,#93240);
#78255=AXIS2_PLACEMENT_3D('',#175584,#93242,#93243);
#78256=AXIS2_PLACEMENT_3D('',#175586,#93245,#93246);
#78257=AXIS2_PLACEMENT_3D('',#175588,#93248,#93249);
#78258=AXIS2_PLACEMENT_3D('',#175590,#93251,#93252);
#78259=AXIS2_PLACEMENT_3D('',#175592,#93254,#93255);
#78260=AXIS2_PLACEMENT_3D('',#175593,#93256,#93257);
#78261=AXIS2_PLACEMENT_3D('',#175596,#93260,#93261);
#78262=AXIS2_PLACEMENT_3D('',#175598,#93263,#93264);
#78263=AXIS2_PLACEMENT_3D('',#175600,#93266,#93267);
#78264=AXIS2_PLACEMENT_3D('',#175602,#93269,#93270);
#78265=AXIS2_PLACEMENT_3D('',#175604,#93272,#93273);
#78266=AXIS2_PLACEMENT_3D('',#175606,#93275,#93276);
#78267=AXIS2_PLACEMENT_3D('',#175608,#93278,#93279);
#78268=AXIS2_PLACEMENT_3D('',#175609,#93280,#93281);
#78269=AXIS2_PLACEMENT_3D('',#175612,#93284,#93285);
#78270=AXIS2_PLACEMENT_3D('',#175614,#93287,#93288);
#78271=AXIS2_PLACEMENT_3D('',#175616,#93290,#93291);
#78272=AXIS2_PLACEMENT_3D('',#175618,#93293,#93294);
#78273=AXIS2_PLACEMENT_3D('',#175620,#93296,#93297);
#78274=AXIS2_PLACEMENT_3D('',#175622,#93299,#93300);
#78275=AXIS2_PLACEMENT_3D('',#175624,#93302,#93303);
#78276=AXIS2_PLACEMENT_3D('',#175625,#93304,#93305);
#78277=AXIS2_PLACEMENT_3D('',#175628,#93308,#93309);
#78278=AXIS2_PLACEMENT_3D('',#175630,#93311,#93312);
#78279=AXIS2_PLACEMENT_3D('',#175631,#93313,#93314);
#78280=AXIS2_PLACEMENT_3D('',#175634,#93317,#93318);
#78281=AXIS2_PLACEMENT_3D('',#175635,#93319,#93320);
#78282=AXIS2_PLACEMENT_3D('',#175638,#93323,#93324);
#78283=AXIS2_PLACEMENT_3D('',#175737,#93327,#93328);
#78284=AXIS2_PLACEMENT_3D('',#175738,#93329,#93330);
#78285=AXIS2_PLACEMENT_3D('',#175739,#93331,#93332);
#78286=AXIS2_PLACEMENT_3D('',#175740,#93333,#93334);
#78287=AXIS2_PLACEMENT_3D('placement',#175741,#93335,#93336);
#78288=AXIS2_PLACEMENT_3D('',#175742,#93337,#93338);
#78289=AXIS2_PLACEMENT_3D('',#175751,#93343,#93344);
#78290=AXIS2_PLACEMENT_3D('',#175757,#93348,#93349);
#78291=AXIS2_PLACEMENT_3D('',#175763,#93353,#93354);
#78292=AXIS2_PLACEMENT_3D('',#175769,#93358,#93359);
#78293=AXIS2_PLACEMENT_3D('',#175775,#93363,#93364);
#78294=AXIS2_PLACEMENT_3D('',#175781,#93368,#93369);
#78295=AXIS2_PLACEMENT_3D('',#175787,#93373,#93374);
#78296=AXIS2_PLACEMENT_3D('',#175790,#93377,#93378);
#78297=AXIS2_PLACEMENT_3D('',#175791,#93379,#93380);
#78298=AXIS2_PLACEMENT_3D('placement',#175792,#93381,#93382);
#78299=AXIS2_PLACEMENT_3D('',#175793,#93383,#93384);
#78300=AXIS2_PLACEMENT_3D('',#175795,#93385,#93386);
#78301=AXIS2_PLACEMENT_3D('',#175798,#93388,#93389);
#78302=AXIS2_PLACEMENT_3D('',#175799,#93390,#93391);
#78303=AXIS2_PLACEMENT_3D('',#175801,#93392,#93393);
#78304=AXIS2_PLACEMENT_3D('',#175803,#93394,#93395);
#78305=AXIS2_PLACEMENT_3D('',#175804,#93396,#93397);
#78306=AXIS2_PLACEMENT_3D('',#175805,#93398,#93399);
#78307=AXIS2_PLACEMENT_3D('',#175808,#93401,#93402);
#78308=AXIS2_PLACEMENT_3D('',#175809,#93403,#93404);
#78309=AXIS2_PLACEMENT_3D('',#175811,#93405,#93406);
#78310=AXIS2_PLACEMENT_3D('',#175812,#93407,#93408);
#78311=AXIS2_PLACEMENT_3D('',#175813,#93409,#93410);
#78312=AXIS2_PLACEMENT_3D('',#175816,#93411,#93412);
#78313=AXIS2_PLACEMENT_3D('',#175818,#93413,#93414);
#78314=AXIS2_PLACEMENT_3D('',#175820,#93415,#93416);
#78315=AXIS2_PLACEMENT_3D('',#175821,#93417,#93418);
#78316=AXIS2_PLACEMENT_3D('',#175822,#93419,#93420);
#78317=AXIS2_PLACEMENT_3D('',#175824,#93421,#93422);
#78318=AXIS2_PLACEMENT_3D('',#175827,#93424,#93425);
#78319=AXIS2_PLACEMENT_3D('',#175828,#93426,#93427);
#78320=AXIS2_PLACEMENT_3D('',#175829,#93428,#93429);
#78321=AXIS2_PLACEMENT_3D('',#175830,#93430,#93431);
#78322=AXIS2_PLACEMENT_3D('',#175832,#93433,#93434);
#78323=AXIS2_PLACEMENT_3D('',#175834,#93436,#93437);
#78324=AXIS2_PLACEMENT_3D('',#175835,#93438,#93439);
#78325=AXIS2_PLACEMENT_3D('',#175837,#93440,#93441);
#78326=AXIS2_PLACEMENT_3D('',#175840,#93443,#93444);
#78327=AXIS2_PLACEMENT_3D('',#175841,#93445,#93446);
#78328=AXIS2_PLACEMENT_3D('',#175843,#93447,#93448);
#78329=AXIS2_PLACEMENT_3D('',#175845,#93449,#93450);
#78330=AXIS2_PLACEMENT_3D('',#175846,#93451,#93452);
#78331=AXIS2_PLACEMENT_3D('',#175847,#93453,#93454);
#78332=AXIS2_PLACEMENT_3D('',#175850,#93456,#93457);
#78333=AXIS2_PLACEMENT_3D('',#175851,#93458,#93459);
#78334=AXIS2_PLACEMENT_3D('',#175853,#93460,#93461);
#78335=AXIS2_PLACEMENT_3D('',#175854,#93462,#93463);
#78336=AXIS2_PLACEMENT_3D('',#175855,#93464,#93465);
#78337=AXIS2_PLACEMENT_3D('',#175858,#93466,#93467);
#78338=AXIS2_PLACEMENT_3D('',#175860,#93468,#93469);
#78339=AXIS2_PLACEMENT_3D('',#175862,#93470,#93471);
#78340=AXIS2_PLACEMENT_3D('',#175863,#93472,#93473);
#78341=AXIS2_PLACEMENT_3D('',#175864,#93474,#93475);
#78342=AXIS2_PLACEMENT_3D('',#175866,#93476,#93477);
#78343=AXIS2_PLACEMENT_3D('',#175869,#93479,#93480);
#78344=AXIS2_PLACEMENT_3D('',#175870,#93481,#93482);
#78345=AXIS2_PLACEMENT_3D('',#175871,#93483,#93484);
#78346=AXIS2_PLACEMENT_3D('',#175872,#93485,#93486);
#78347=AXIS2_PLACEMENT_3D('',#175874,#93488,#93489);
#78348=AXIS2_PLACEMENT_3D('',#175876,#93491,#93492);
#78349=AXIS2_PLACEMENT_3D('',#175877,#93493,#93494);
#78350=AXIS2_PLACEMENT_3D('',#175886,#93499,#93500);
#78351=AXIS2_PLACEMENT_3D('',#175895,#93505,#93506);
#78352=AXIS2_PLACEMENT_3D('',#175908,#93513,#93514);
#78353=AXIS2_PLACEMENT_3D('',#175917,#93519,#93520);
#78354=AXIS2_PLACEMENT_3D('',#175930,#93527,#93528);
#78355=AXIS2_PLACEMENT_3D('',#175939,#93533,#93534);
#78356=AXIS2_PLACEMENT_3D('',#175943,#93536,#93537);
#78357=AXIS2_PLACEMENT_3D('',#175945,#93538,#93539);
#78358=AXIS2_PLACEMENT_3D('',#175948,#93541,#93542);
#78359=AXIS2_PLACEMENT_3D('',#175949,#93543,#93544);
#78360=AXIS2_PLACEMENT_3D('',#175958,#93549,#93550);
#78361=AXIS2_PLACEMENT_3D('',#175961,#93551,#93552);
#78362=AXIS2_PLACEMENT_3D('',#175964,#93554,#93555);
#78363=AXIS2_PLACEMENT_3D('',#175966,#93556,#93557);
#78364=AXIS2_PLACEMENT_3D('',#175968,#93559,#93560);
#78365=AXIS2_PLACEMENT_3D('',#175977,#93565,#93566);
#78366=AXIS2_PLACEMENT_3D('',#175980,#93567,#93568);
#78367=AXIS2_PLACEMENT_3D('',#175983,#93570,#93571);
#78368=AXIS2_PLACEMENT_3D('',#175985,#93572,#93573);
#78369=AXIS2_PLACEMENT_3D('',#175987,#93575,#93576);
#78370=AXIS2_PLACEMENT_3D('',#175996,#93581,#93582);
#78371=AXIS2_PLACEMENT_3D('',#175999,#93583,#93584);
#78372=AXIS2_PLACEMENT_3D('',#176002,#93586,#93587);
#78373=AXIS2_PLACEMENT_3D('',#176004,#93588,#93589);
#78374=AXIS2_PLACEMENT_3D('',#176006,#93591,#93592);
#78375=AXIS2_PLACEMENT_3D('',#176008,#93593,#93594);
#78376=AXIS2_PLACEMENT_3D('',#176010,#93596,#93597);
#78377=AXIS2_PLACEMENT_3D('',#176011,#93598,#93599);
#78378=AXIS2_PLACEMENT_3D('',#176012,#93600,#93601);
#78379=AXIS2_PLACEMENT_3D('',#176013,#93602,#93603);
#78380=AXIS2_PLACEMENT_3D('',#176015,#93604,#93605);
#78381=AXIS2_PLACEMENT_3D('',#176017,#93607,#93608);
#78382=AXIS2_PLACEMENT_3D('',#176019,#93610,#93611);
#78383=AXIS2_PLACEMENT_3D('',#176020,#93612,#93613);
#78384=AXIS2_PLACEMENT_3D('',#176021,#93614,#93615);
#78385=AXIS2_PLACEMENT_3D('',#176022,#93616,#93617);
#78386=AXIS2_PLACEMENT_3D('',#176024,#93618,#93619);
#78387=AXIS2_PLACEMENT_3D('',#176026,#93621,#93622);
#78388=AXIS2_PLACEMENT_3D('',#176027,#93623,#93624);
#78389=AXIS2_PLACEMENT_3D('',#176028,#93625,#93626);
#78390=AXIS2_PLACEMENT_3D('',#176029,#93627,#93628);
#78391=AXIS2_PLACEMENT_3D('',#176030,#93629,#93630);
#78392=AXIS2_PLACEMENT_3D('',#176033,#93632,#93633);
#78393=AXIS2_PLACEMENT_3D('',#176034,#93634,#93635);
#78394=AXIS2_PLACEMENT_3D('',#176035,#93636,#93637);
#78395=AXIS2_PLACEMENT_3D('',#176036,#93638,#93639);
#78396=AXIS2_PLACEMENT_3D('',#176038,#93640,#93641);
#78397=AXIS2_PLACEMENT_3D('',#176040,#93643,#93644);
#78398=AXIS2_PLACEMENT_3D('',#176041,#93645,#93646);
#78399=AXIS2_PLACEMENT_3D('',#176042,#93647,#93648);
#78400=AXIS2_PLACEMENT_3D('',#176044,#93649,#93650);
#78401=AXIS2_PLACEMENT_3D('',#176045,#93651,#93652);
#78402=AXIS2_PLACEMENT_3D('',#176046,#93653,#93654);
#78403=AXIS2_PLACEMENT_3D('',#176047,#93655,#93656);
#78404=AXIS2_PLACEMENT_3D('',#176050,#93658,#93659);
#78405=AXIS2_PLACEMENT_3D('',#176051,#93660,#93661);
#78406=AXIS2_PLACEMENT_3D('',#176052,#93662,#93663);
#78407=AXIS2_PLACEMENT_3D('',#176053,#93664,#93665);
#78408=AXIS2_PLACEMENT_3D('',#176055,#93666,#93667);
#78409=AXIS2_PLACEMENT_3D('',#176057,#93669,#93670);
#78410=AXIS2_PLACEMENT_3D('',#176059,#93671,#93672);
#78411=AXIS2_PLACEMENT_3D('',#176060,#93673,#93674);
#78412=AXIS2_PLACEMENT_3D('',#176061,#93675,#93676);
#78413=AXIS2_PLACEMENT_3D('',#176062,#93677,#93678);
#78414=AXIS2_PLACEMENT_3D('',#176063,#93679,#93680);
#78415=AXIS2_PLACEMENT_3D('',#176064,#93681,#93682);
#78416=AXIS2_PLACEMENT_3D('',#176067,#93684,#93685);
#78417=AXIS2_PLACEMENT_3D('',#176068,#93686,#93687);
#78418=AXIS2_PLACEMENT_3D('',#176069,#93688,#93689);
#78419=AXIS2_PLACEMENT_3D('',#176070,#93690,#93691);
#78420=AXIS2_PLACEMENT_3D('',#176072,#93692,#93693);
#78421=AXIS2_PLACEMENT_3D('',#176074,#93695,#93696);
#78422=AXIS2_PLACEMENT_3D('',#176077,#93698,#93699);
#78423=AXIS2_PLACEMENT_3D('',#176078,#93700,#93701);
#78424=AXIS2_PLACEMENT_3D('',#176079,#93702,#93703);
#78425=AXIS2_PLACEMENT_3D('',#176080,#93704,#93705);
#78426=AXIS2_PLACEMENT_3D('',#176081,#93706,#93707);
#78427=AXIS2_PLACEMENT_3D('',#176082,#93708,#93709);
#78428=AXIS2_PLACEMENT_3D('',#176083,#93710,#93711);
#78429=AXIS2_PLACEMENT_3D('',#176084,#93712,#93713);
#78430=AXIS2_PLACEMENT_3D('',#176085,#93714,#93715);
#78431=AXIS2_PLACEMENT_3D('',#176086,#93716,#93717);
#78432=AXIS2_PLACEMENT_3D('',#176089,#93719,#93720);
#78433=AXIS2_PLACEMENT_3D('',#176090,#93721,#93722);
#78434=AXIS2_PLACEMENT_3D('',#176091,#93723,#93724);
#78435=AXIS2_PLACEMENT_3D('',#176092,#93725,#93726);
#78436=AXIS2_PLACEMENT_3D('',#176094,#93727,#93728);
#78437=AXIS2_PLACEMENT_3D('',#176096,#93730,#93731);
#78438=AXIS2_PLACEMENT_3D('',#176099,#93733,#93734);
#78439=AXIS2_PLACEMENT_3D('',#176100,#93735,#93736);
#78440=AXIS2_PLACEMENT_3D('',#176101,#93737,#93738);
#78441=AXIS2_PLACEMENT_3D('',#176102,#93739,#93740);
#78442=AXIS2_PLACEMENT_3D('',#176104,#93741,#93742);
#78443=AXIS2_PLACEMENT_3D('',#176106,#93744,#93745);
#78444=AXIS2_PLACEMENT_3D('',#176107,#93746,#93747);
#78445=AXIS2_PLACEMENT_3D('',#176108,#93748,#93749);
#78446=AXIS2_PLACEMENT_3D('',#176109,#93750,#93751);
#78447=AXIS2_PLACEMENT_3D('',#176110,#93752,#93753);
#78448=AXIS2_PLACEMENT_3D('',#176111,#93754,#93755);
#78449=AXIS2_PLACEMENT_3D('',#176112,#93756,#93757);
#78450=AXIS2_PLACEMENT_3D('',#176113,#93758,#93759);
#78451=AXIS2_PLACEMENT_3D('',#176116,#93761,#93762);
#78452=AXIS2_PLACEMENT_3D('',#176117,#93763,#93764);
#78453=AXIS2_PLACEMENT_3D('',#176118,#93765,#93766);
#78454=AXIS2_PLACEMENT_3D('',#176119,#93767,#93768);
#78455=AXIS2_PLACEMENT_3D('',#176121,#93769,#93770);
#78456=AXIS2_PLACEMENT_3D('',#176123,#93772,#93773);
#78457=AXIS2_PLACEMENT_3D('',#176125,#93775,#93776);
#78458=AXIS2_PLACEMENT_3D('',#176126,#93777,#93778);
#78459=AXIS2_PLACEMENT_3D('',#176128,#93779,#93780);
#78460=AXIS2_PLACEMENT_3D('',#176129,#93781,#93782);
#78461=AXIS2_PLACEMENT_3D('',#176130,#93783,#93784);
#78462=AXIS2_PLACEMENT_3D('',#176131,#93785,#93786);
#78463=AXIS2_PLACEMENT_3D('',#176132,#93787,#93788);
#78464=AXIS2_PLACEMENT_3D('',#176135,#93790,#93791);
#78465=AXIS2_PLACEMENT_3D('',#176136,#93792,#93793);
#78466=AXIS2_PLACEMENT_3D('',#176137,#93794,#93795);
#78467=AXIS2_PLACEMENT_3D('',#176138,#93796,#93797);
#78468=AXIS2_PLACEMENT_3D('',#176139,#93798,#93799);
#78469=AXIS2_PLACEMENT_3D('',#176140,#93800,#93801);
#78470=AXIS2_PLACEMENT_3D('',#176142,#93803,#93804);
#78471=AXIS2_PLACEMENT_3D('',#176144,#93805,#93806);
#78472=AXIS2_PLACEMENT_3D('',#176147,#93808,#93809);
#78473=AXIS2_PLACEMENT_3D('',#176148,#93810,#93811);
#78474=AXIS2_PLACEMENT_3D('',#176164,#93812,#93813);
#78475=AXIS2_PLACEMENT_3D('',#176178,#93814,#93815);
#78476=AXIS2_PLACEMENT_3D('',#176238,#93817,#93818);
#78477=AXIS2_PLACEMENT_3D('',#176241,#93819,#93820);
#78478=AXIS2_PLACEMENT_3D('',#176281,#93821,#93822);
#78479=AXIS2_PLACEMENT_3D('',#176285,#93823,#93824);
#78480=AXIS2_PLACEMENT_3D('',#176360,#93827,#93828);
#78481=AXIS2_PLACEMENT_3D('',#176435,#93831,#93832);
#78482=AXIS2_PLACEMENT_3D('',#176510,#93835,#93836);
#78483=AXIS2_PLACEMENT_3D('',#176585,#93839,#93840);
#78484=AXIS2_PLACEMENT_3D('',#176660,#93843,#93844);
#78485=AXIS2_PLACEMENT_3D('',#176735,#93847,#93848);
#78486=AXIS2_PLACEMENT_3D('',#176810,#93851,#93852);
#78487=AXIS2_PLACEMENT_3D('',#176885,#93855,#93856);
#78488=AXIS2_PLACEMENT_3D('',#176960,#93859,#93860);
#78489=AXIS2_PLACEMENT_3D('',#177035,#93863,#93864);
#78490=AXIS2_PLACEMENT_3D('',#177110,#93867,#93868);
#78491=AXIS2_PLACEMENT_3D('',#177113,#93869,#93870);
#78492=AXIS2_PLACEMENT_3D('',#177116,#93872,#93873);
#78493=AXIS2_PLACEMENT_3D('',#177118,#93874,#93875);
#78494=AXIS2_PLACEMENT_3D('',#177162,#93877,#93878);
#78495=AXIS2_PLACEMENT_3D('',#177203,#93881,#93882);
#78496=AXIS2_PLACEMENT_3D('',#177244,#93885,#93886);
#78497=AXIS2_PLACEMENT_3D('',#177285,#93889,#93890);
#78498=AXIS2_PLACEMENT_3D('',#177326,#93893,#93894);
#78499=AXIS2_PLACEMENT_3D('',#177367,#93897,#93898);
#78500=AXIS2_PLACEMENT_3D('',#177408,#93901,#93902);
#78501=AXIS2_PLACEMENT_3D('',#177449,#93905,#93906);
#78502=AXIS2_PLACEMENT_3D('',#177490,#93909,#93910);
#78503=AXIS2_PLACEMENT_3D('',#177531,#93913,#93914);
#78504=AXIS2_PLACEMENT_3D('',#177572,#93917,#93918);
#78505=AXIS2_PLACEMENT_3D('',#177613,#93921,#93922);
#78506=AXIS2_PLACEMENT_3D('',#177654,#93925,#93926);
#78507=AXIS2_PLACEMENT_3D('',#177659,#93928,#93929);
#78508=AXIS2_PLACEMENT_3D('',#177660,#93930,#93931);
#78509=AXIS2_PLACEMENT_3D('',#190299,#93933,#93934);
#78510=AXIS2_PLACEMENT_3D('',#191336,#93937,#93938);
#78511=AXIS2_PLACEMENT_3D('',#191342,#93942,#93943);
#78512=AXIS2_PLACEMENT_3D('',#191348,#93947,#93948);
#78513=AXIS2_PLACEMENT_3D('',#191351,#93949,#93950);
#78514=AXIS2_PLACEMENT_3D('',#191354,#93953,#93954);
#78515=AXIS2_PLACEMENT_3D('',#191358,#93957,#93958);
#78516=AXIS2_PLACEMENT_3D('',#191360,#93959,#93960);
#78517=AXIS2_PLACEMENT_3D('',#191362,#93962,#93963);
#78518=AXIS2_PLACEMENT_3D('',#191366,#93966,#93967);
#78519=AXIS2_PLACEMENT_3D('',#191368,#93968,#93969);
#78520=AXIS2_PLACEMENT_3D('',#191370,#93971,#93972);
#78521=AXIS2_PLACEMENT_3D('',#191374,#93975,#93976);
#78522=AXIS2_PLACEMENT_3D('',#191376,#93977,#93978);
#78523=AXIS2_PLACEMENT_3D('',#191378,#93980,#93981);
#78524=AXIS2_PLACEMENT_3D('',#191380,#93983,#93984);
#78525=AXIS2_PLACEMENT_3D('',#191381,#93985,#93986);
#78526=AXIS2_PLACEMENT_3D('',#191382,#93987,#93988);
#78527=AXIS2_PLACEMENT_3D('',#191384,#93990,#93991);
#78528=AXIS2_PLACEMENT_3D('',#191386,#93993,#93994);
#78529=AXIS2_PLACEMENT_3D('',#191387,#93995,#93996);
#78530=AXIS2_PLACEMENT_3D('',#191389,#93997,#93998);
#78531=AXIS2_PLACEMENT_3D('',#191392,#94000,#94001);
#78532=AXIS2_PLACEMENT_3D('',#191393,#94002,#94003);
#78533=AXIS2_PLACEMENT_3D('',#191396,#94004,#94005);
#78534=AXIS2_PLACEMENT_3D('',#191397,#94006,#94007);
#78535=AXIS2_PLACEMENT_3D('',#191400,#94009,#94010);
#78536=AXIS2_PLACEMENT_3D('',#191401,#94011,#94012);
#78537=AXIS2_PLACEMENT_3D('',#191403,#94014,#94015);
#78538=AXIS2_PLACEMENT_3D('',#191406,#94016,#94017);
#78539=AXIS2_PLACEMENT_3D('',#191408,#94018,#94019);
#78540=AXIS2_PLACEMENT_3D('',#191410,#94020,#94021);
#78541=AXIS2_PLACEMENT_3D('',#191412,#94022,#94023);
#78542=AXIS2_PLACEMENT_3D('',#191414,#94024,#94025);
#78543=AXIS2_PLACEMENT_3D('',#191415,#94026,#94027);
#78544=AXIS2_PLACEMENT_3D('',#191416,#94028,#94029);
#78545=AXIS2_PLACEMENT_3D('',#191419,#94030,#94031);
#78546=AXIS2_PLACEMENT_3D('',#191421,#94032,#94033);
#78547=AXIS2_PLACEMENT_3D('',#191423,#94034,#94035);
#78548=AXIS2_PLACEMENT_3D('',#191425,#94036,#94037);
#78549=AXIS2_PLACEMENT_3D('',#191427,#94038,#94039);
#78550=AXIS2_PLACEMENT_3D('',#191428,#94040,#94041);
#78551=AXIS2_PLACEMENT_3D('',#191429,#94042,#94043);
#78552=AXIS2_PLACEMENT_3D('',#191448,#94046,#94047);
#78553=AXIS2_PLACEMENT_3D('',#191464,#94049,#94050);
#78554=AXIS2_PLACEMENT_3D('',#191480,#94052,#94053);
#78555=AXIS2_PLACEMENT_3D('',#191496,#94055,#94056);
#78556=AXIS2_PLACEMENT_3D('',#191512,#94058,#94059);
#78557=AXIS2_PLACEMENT_3D('',#191525,#94060,#94061);
#78558=AXIS2_PLACEMENT_3D('',#191526,#94062,#94063);
#78559=AXIS2_PLACEMENT_3D('',#191527,#94064,#94065);
#78560=AXIS2_PLACEMENT_3D('',#191528,#94066,#94067);
#78561=AXIS2_PLACEMENT_3D('',#191529,#94068,#94069);
#78562=AXIS2_PLACEMENT_3D('',#191530,#94070,#94071);
#78563=AXIS2_PLACEMENT_3D('',#191531,#94072,#94073);
#78564=AXIS2_PLACEMENT_3D('',#191532,#94074,#94075);
#78565=AXIS2_PLACEMENT_3D('',#191533,#94076,#94077);
#78566=AXIS2_PLACEMENT_3D('',#191534,#94078,#94079);
#78567=AXIS2_PLACEMENT_3D('',#191535,#94080,#94081);
#78568=AXIS2_PLACEMENT_3D('',#191536,#94082,#94083);
#78569=AXIS2_PLACEMENT_3D('',#191537,#94084,#94085);
#78570=AXIS2_PLACEMENT_3D('',#191539,#94086,#94087);
#78571=AXIS2_PLACEMENT_3D('',#191542,#94089,#94090);
#78572=AXIS2_PLACEMENT_3D('',#191543,#94091,#94092);
#78573=AXIS2_PLACEMENT_3D('',#191546,#94093,#94094);
#78574=AXIS2_PLACEMENT_3D('',#191547,#94095,#94096);
#78575=AXIS2_PLACEMENT_3D('',#191550,#94098,#94099);
#78576=AXIS2_PLACEMENT_3D('',#191551,#94100,#94101);
#78577=AXIS2_PLACEMENT_3D('',#191553,#94103,#94104);
#78578=AXIS2_PLACEMENT_3D('',#191556,#94105,#94106);
#78579=AXIS2_PLACEMENT_3D('',#191558,#94107,#94108);
#78580=AXIS2_PLACEMENT_3D('',#191560,#94109,#94110);
#78581=AXIS2_PLACEMENT_3D('',#191562,#94111,#94112);
#78582=AXIS2_PLACEMENT_3D('',#191564,#94113,#94114);
#78583=AXIS2_PLACEMENT_3D('',#191565,#94115,#94116);
#78584=AXIS2_PLACEMENT_3D('',#191566,#94117,#94118);
#78585=AXIS2_PLACEMENT_3D('',#191569,#94119,#94120);
#78586=AXIS2_PLACEMENT_3D('',#191571,#94121,#94122);
#78587=AXIS2_PLACEMENT_3D('',#191573,#94123,#94124);
#78588=AXIS2_PLACEMENT_3D('',#191575,#94125,#94126);
#78589=AXIS2_PLACEMENT_3D('',#191577,#94127,#94128);
#78590=AXIS2_PLACEMENT_3D('',#191578,#94129,#94130);
#78591=AXIS2_PLACEMENT_3D('',#191579,#94131,#94132);
#78592=AXIS2_PLACEMENT_3D('',#191598,#94135,#94136);
#78593=AXIS2_PLACEMENT_3D('',#191614,#94138,#94139);
#78594=AXIS2_PLACEMENT_3D('',#191630,#94141,#94142);
#78595=AXIS2_PLACEMENT_3D('',#191646,#94144,#94145);
#78596=AXIS2_PLACEMENT_3D('',#191662,#94147,#94148);
#78597=AXIS2_PLACEMENT_3D('',#191675,#94149,#94150);
#78598=AXIS2_PLACEMENT_3D('',#191676,#94151,#94152);
#78599=AXIS2_PLACEMENT_3D('',#191677,#94153,#94154);
#78600=AXIS2_PLACEMENT_3D('',#191678,#94155,#94156);
#78601=AXIS2_PLACEMENT_3D('',#191679,#94157,#94158);
#78602=AXIS2_PLACEMENT_3D('',#191680,#94159,#94160);
#78603=AXIS2_PLACEMENT_3D('',#191681,#94161,#94162);
#78604=AXIS2_PLACEMENT_3D('',#191682,#94163,#94164);
#78605=AXIS2_PLACEMENT_3D('',#191683,#94165,#94166);
#78606=AXIS2_PLACEMENT_3D('',#191684,#94167,#94168);
#78607=AXIS2_PLACEMENT_3D('',#191685,#94169,#94170);
#78608=AXIS2_PLACEMENT_3D('',#191686,#94171,#94172);
#78609=AXIS2_PLACEMENT_3D('',#191687,#94173,#94174);
#78610=AXIS2_PLACEMENT_3D('',#191689,#94175,#94176);
#78611=AXIS2_PLACEMENT_3D('',#191693,#94178,#94179);
#78612=AXIS2_PLACEMENT_3D('',#191694,#94180,#94181);
#78613=AXIS2_PLACEMENT_3D('',#191695,#94182,#94183);
#78614=AXIS2_PLACEMENT_3D('',#191697,#94184,#94185);
#78615=AXIS2_PLACEMENT_3D('',#191699,#94187,#94188);
#78616=AXIS2_PLACEMENT_3D('',#191701,#94189,#94190);
#78617=AXIS2_PLACEMENT_3D('',#191703,#94192,#94193);
#78618=AXIS2_PLACEMENT_3D('',#191706,#94194,#94195);
#78619=AXIS2_PLACEMENT_3D('',#191707,#94196,#94197);
#78620=AXIS2_PLACEMENT_3D('placement',#191708,#94198,#94199);
#78621=AXIS2_PLACEMENT_3D('placement',#191709,#94200,#94201);
#78622=AXIS2_PLACEMENT_3D('placement',#191710,#94202,#94203);
#78623=AXIS2_PLACEMENT_3D('',#191711,#94204,#94205);
#78624=AXIS2_PLACEMENT_3D('',#191714,#94206,#94207);
#78625=AXIS2_PLACEMENT_3D('',#191716,#94208,#94209);
#78626=AXIS2_PLACEMENT_3D('',#191718,#94210,#94211);
#78627=AXIS2_PLACEMENT_3D('',#191719,#94212,#94213);
#78628=AXIS2_PLACEMENT_3D('',#191720,#94214,#94215);
#78629=AXIS2_PLACEMENT_3D('',#191723,#94216,#94217);
#78630=AXIS2_PLACEMENT_3D('',#191726,#94220,#94221);
#78631=AXIS2_PLACEMENT_3D('',#191729,#94222,#94223);
#78632=AXIS2_PLACEMENT_3D('',#191730,#94224,#94225);
#78633=AXIS2_PLACEMENT_3D('',#191731,#94226,#94227);
#78634=AXIS2_PLACEMENT_3D('',#191732,#94228,#94229);
#78635=AXIS2_PLACEMENT_3D('',#191735,#94230,#94231);
#78636=AXIS2_PLACEMENT_3D('',#191738,#94234,#94235);
#78637=AXIS2_PLACEMENT_3D('',#191741,#94236,#94237);
#78638=AXIS2_PLACEMENT_3D('',#191742,#94238,#94239);
#78639=AXIS2_PLACEMENT_3D('',#191743,#94240,#94241);
#78640=AXIS2_PLACEMENT_3D('',#191744,#94242,#94243);
#78641=AXIS2_PLACEMENT_3D('',#191747,#94244,#94245);
#78642=AXIS2_PLACEMENT_3D('',#191750,#94248,#94249);
#78643=AXIS2_PLACEMENT_3D('',#191753,#94250,#94251);
#78644=AXIS2_PLACEMENT_3D('',#191754,#94252,#94253);
#78645=AXIS2_PLACEMENT_3D('',#191755,#94254,#94255);
#78646=AXIS2_PLACEMENT_3D('',#191756,#94256,#94257);
#78647=AXIS2_PLACEMENT_3D('',#191759,#94260,#94261);
#78648=AXIS2_PLACEMENT_3D('',#191765,#94265,#94266);
#78649=AXIS2_PLACEMENT_3D('',#191768,#94268,#94269);
#78650=AXIS2_PLACEMENT_3D('',#191769,#94270,#94271);
#78651=AXIS2_PLACEMENT_3D('',#191773,#94274,#94275);
#78652=AXIS2_PLACEMENT_3D('',#191776,#94277,#94278);
#78653=AXIS2_PLACEMENT_3D('',#191777,#94279,#94280);
#78654=AXIS2_PLACEMENT_3D('',#191782,#94282,#94283);
#78655=AXIS2_PLACEMENT_3D('',#191786,#94285,#94286);
#78656=AXIS2_PLACEMENT_3D('',#191790,#94289,#94290);
#78657=AXIS2_PLACEMENT_3D('',#191793,#94291,#94292);
#78658=AXIS2_PLACEMENT_3D('',#191795,#94293,#94294);
#78659=AXIS2_PLACEMENT_3D('',#191797,#94295,#94296);
#78660=AXIS2_PLACEMENT_3D('',#191798,#94297,#94298);
#78661=AXIS2_PLACEMENT_3D('',#191799,#94299,#94300);
#78662=AXIS2_PLACEMENT_3D('',#191802,#94301,#94302);
#78663=AXIS2_PLACEMENT_3D('',#191805,#94305,#94306);
#78664=AXIS2_PLACEMENT_3D('',#191808,#94307,#94308);
#78665=AXIS2_PLACEMENT_3D('',#191809,#94309,#94310);
#78666=AXIS2_PLACEMENT_3D('',#191810,#94311,#94312);
#78667=AXIS2_PLACEMENT_3D('',#191811,#94313,#94314);
#78668=AXIS2_PLACEMENT_3D('',#191814,#94315,#94316);
#78669=AXIS2_PLACEMENT_3D('',#191817,#94319,#94320);
#78670=AXIS2_PLACEMENT_3D('',#191820,#94321,#94322);
#78671=AXIS2_PLACEMENT_3D('',#191821,#94323,#94324);
#78672=AXIS2_PLACEMENT_3D('',#191822,#94325,#94326);
#78673=AXIS2_PLACEMENT_3D('',#191823,#94327,#94328);
#78674=AXIS2_PLACEMENT_3D('',#191827,#94330,#94331);
#78675=AXIS2_PLACEMENT_3D('',#191829,#94333,#94334);
#78676=AXIS2_PLACEMENT_3D('',#191832,#94335,#94336);
#78677=AXIS2_PLACEMENT_3D('',#191833,#94337,#94338);
#78678=AXIS2_PLACEMENT_3D('',#191834,#94339,#94340);
#78679=AXIS2_PLACEMENT_3D('',#191835,#94341,#94342);
#78680=AXIS2_PLACEMENT_3D('',#191838,#94345,#94346);
#78681=AXIS2_PLACEMENT_3D('',#191848,#94351,#94352);
#78682=AXIS2_PLACEMENT_3D('',#191852,#94354,#94355);
#78683=AXIS2_PLACEMENT_3D('',#191860,#94360,#94361);
#78684=AXIS2_PLACEMENT_3D('',#191866,#94365,#94366);
#78685=AXIS2_PLACEMENT_3D('',#191869,#94368,#94369);
#78686=AXIS2_PLACEMENT_3D('',#191870,#94370,#94371);
#78687=AXIS2_PLACEMENT_3D('',#191874,#94374,#94375);
#78688=AXIS2_PLACEMENT_3D('',#191877,#94377,#94378);
#78689=AXIS2_PLACEMENT_3D('',#191878,#94379,#94380);
#78690=AXIS2_PLACEMENT_3D('',#191880,#94381,#94382);
#78691=AXIS2_PLACEMENT_3D('',#191882,#94383,#94384);
#78692=AXIS2_PLACEMENT_3D('',#191883,#94385,#94386);
#78693=AXIS2_PLACEMENT_3D('',#191884,#94387,#94388);
#78694=AXIS2_PLACEMENT_3D('',#191886,#94389,#94390);
#78695=AXIS2_PLACEMENT_3D('',#191888,#94392,#94393);
#78696=AXIS2_PLACEMENT_3D('',#191891,#94394,#94395);
#78697=AXIS2_PLACEMENT_3D('',#191892,#94396,#94397);
#78698=AXIS2_PLACEMENT_3D('',#191893,#94398,#94399);
#78699=AXIS2_PLACEMENT_3D('',#191894,#94400,#94401);
#78700=AXIS2_PLACEMENT_3D('',#191897,#94402,#94403);
#78701=AXIS2_PLACEMENT_3D('',#191900,#94406,#94407);
#78702=AXIS2_PLACEMENT_3D('',#191903,#94408,#94409);
#78703=AXIS2_PLACEMENT_3D('',#191904,#94410,#94411);
#78704=AXIS2_PLACEMENT_3D('',#191905,#94412,#94413);
#78705=AXIS2_PLACEMENT_3D('',#191906,#94414,#94415);
#78706=AXIS2_PLACEMENT_3D('',#191908,#94416,#94417);
#78707=AXIS2_PLACEMENT_3D('',#191911,#94420,#94421);
#78708=AXIS2_PLACEMENT_3D('',#191913,#94422,#94423);
#78709=AXIS2_PLACEMENT_3D('',#191914,#94424,#94425);
#78710=AXIS2_PLACEMENT_3D('',#191915,#94426,#94427);
#78711=AXIS2_PLACEMENT_3D('',#191917,#94429,#94430);
#78712=AXIS2_PLACEMENT_3D('',#191919,#94432,#94433);
#78713=AXIS2_PLACEMENT_3D('',#191929,#94438,#94439);
#78714=AXIS2_PLACEMENT_3D('',#191933,#94441,#94442);
#78715=AXIS2_PLACEMENT_3D('',#191941,#94447,#94448);
#78716=AXIS2_PLACEMENT_3D('',#191943,#94449,#94450);
#78717=AXIS2_PLACEMENT_3D('',#191945,#94451,#94452);
#78718=AXIS2_PLACEMENT_3D('',#191947,#94453,#94454);
#78719=AXIS2_PLACEMENT_3D('',#191948,#94455,#94456);
#78720=AXIS2_PLACEMENT_3D('',#191949,#94457,#94458);
#78721=AXIS2_PLACEMENT_3D('',#191952,#94459,#94460);
#78722=AXIS2_PLACEMENT_3D('',#191955,#94463,#94464);
#78723=AXIS2_PLACEMENT_3D('',#191958,#94465,#94466);
#78724=AXIS2_PLACEMENT_3D('',#191959,#94467,#94468);
#78725=AXIS2_PLACEMENT_3D('',#191960,#94469,#94470);
#78726=AXIS2_PLACEMENT_3D('',#191961,#94471,#94472);
#78727=AXIS2_PLACEMENT_3D('',#191963,#94473,#94474);
#78728=AXIS2_PLACEMENT_3D('',#191966,#94477,#94478);
#78729=AXIS2_PLACEMENT_3D('',#191968,#94479,#94480);
#78730=AXIS2_PLACEMENT_3D('',#191969,#94481,#94482);
#78731=AXIS2_PLACEMENT_3D('',#191970,#94483,#94484);
#78732=AXIS2_PLACEMENT_3D('',#191972,#94485,#94486);
#78733=AXIS2_PLACEMENT_3D('',#191974,#94488,#94489);
#78734=AXIS2_PLACEMENT_3D('',#191976,#94490,#94491);
#78735=AXIS2_PLACEMENT_3D('',#191977,#94492,#94493);
#78736=AXIS2_PLACEMENT_3D('',#191978,#94494,#94495);
#78737=AXIS2_PLACEMENT_3D('',#191980,#94497,#94498);
#78738=AXIS2_PLACEMENT_3D('',#191982,#94500,#94501);
#78739=AXIS2_PLACEMENT_3D('',#191987,#94503,#94504);
#78740=AXIS2_PLACEMENT_3D('',#191991,#94506,#94507);
#78741=AXIS2_PLACEMENT_3D('',#191995,#94510,#94511);
#78742=AXIS2_PLACEMENT_3D('',#191997,#94512,#94513);
#78743=AXIS2_PLACEMENT_3D('',#191999,#94514,#94515);
#78744=AXIS2_PLACEMENT_3D('',#192001,#94517,#94518);
#78745=AXIS2_PLACEMENT_3D('',#192003,#94519,#94520);
#78746=AXIS2_PLACEMENT_3D('',#192004,#94521,#94522);
#78747=AXIS2_PLACEMENT_3D('',#192005,#94523,#94524);
#78748=AXIS2_PLACEMENT_3D('',#192007,#94525,#94526);
#78749=AXIS2_PLACEMENT_3D('',#192009,#94528,#94529);
#78750=AXIS2_PLACEMENT_3D('',#192011,#94530,#94531);
#78751=AXIS2_PLACEMENT_3D('',#192012,#94532,#94533);
#78752=AXIS2_PLACEMENT_3D('',#192013,#94534,#94535);
#78753=AXIS2_PLACEMENT_3D('',#192015,#94536,#94537);
#78754=AXIS2_PLACEMENT_3D('',#192017,#94539,#94540);
#78755=AXIS2_PLACEMENT_3D('',#192020,#94542,#94543);
#78756=AXIS2_PLACEMENT_3D('',#192022,#94544,#94545);
#78757=AXIS2_PLACEMENT_3D('',#192025,#94547,#94548);
#78758=AXIS2_PLACEMENT_3D('',#192026,#94549,#94550);
#78759=AXIS2_PLACEMENT_3D('',#192028,#94551,#94552);
#78760=AXIS2_PLACEMENT_3D('',#192031,#94554,#94555);
#78761=AXIS2_PLACEMENT_3D('',#192032,#94556,#94557);
#78762=AXIS2_PLACEMENT_3D('',#192034,#94558,#94559);
#78763=AXIS2_PLACEMENT_3D('',#192035,#94560,#94561);
#78764=AXIS2_PLACEMENT_3D('',#192036,#94562,#94563);
#78765=AXIS2_PLACEMENT_3D('',#192038,#94564,#94565);
#78766=AXIS2_PLACEMENT_3D('',#192040,#94567,#94568);
#78767=AXIS2_PLACEMENT_3D('',#192043,#94569,#94570);
#78768=AXIS2_PLACEMENT_3D('',#192045,#94571,#94572);
#78769=AXIS2_PLACEMENT_3D('',#192046,#94573,#94574);
#78770=AXIS2_PLACEMENT_3D('',#192047,#94575,#94576);
#78771=AXIS2_PLACEMENT_3D('',#192048,#94577,#94578);
#78772=AXIS2_PLACEMENT_3D('',#192052,#94580,#94581);
#78773=AXIS2_PLACEMENT_3D('',#192054,#94583,#94584);
#78774=AXIS2_PLACEMENT_3D('',#192056,#94585,#94586);
#78775=AXIS2_PLACEMENT_3D('',#192057,#94587,#94588);
#78776=AXIS2_PLACEMENT_3D('',#192059,#94589,#94590);
#78777=AXIS2_PLACEMENT_3D('',#192060,#94591,#94592);
#78778=AXIS2_PLACEMENT_3D('',#192061,#94593,#94594);
#78779=AXIS2_PLACEMENT_3D('',#192063,#94595,#94596);
#78780=AXIS2_PLACEMENT_3D('',#192065,#94598,#94599);
#78781=AXIS2_PLACEMENT_3D('',#192067,#94600,#94601);
#78782=AXIS2_PLACEMENT_3D('',#192068,#94602,#94603);
#78783=AXIS2_PLACEMENT_3D('',#192069,#94604,#94605);
#78784=AXIS2_PLACEMENT_3D('',#192071,#94606,#94607);
#78785=AXIS2_PLACEMENT_3D('',#192073,#94609,#94610);
#78786=AXIS2_PLACEMENT_3D('',#192075,#94611,#94612);
#78787=AXIS2_PLACEMENT_3D('',#192076,#94613,#94614);
#78788=AXIS2_PLACEMENT_3D('',#192077,#94615,#94616);
#78789=AXIS2_PLACEMENT_3D('',#192079,#94617,#94618);
#78790=AXIS2_PLACEMENT_3D('',#192081,#94620,#94621);
#78791=AXIS2_PLACEMENT_3D('',#192084,#94622,#94623);
#78792=AXIS2_PLACEMENT_3D('',#192086,#94624,#94625);
#78793=AXIS2_PLACEMENT_3D('',#192087,#94626,#94627);
#78794=AXIS2_PLACEMENT_3D('',#192088,#94628,#94629);
#78795=AXIS2_PLACEMENT_3D('',#192089,#94630,#94631);
#78796=AXIS2_PLACEMENT_3D('',#192093,#94633,#94634);
#78797=AXIS2_PLACEMENT_3D('',#192095,#94636,#94637);
#78798=AXIS2_PLACEMENT_3D('',#192097,#94638,#94639);
#78799=AXIS2_PLACEMENT_3D('',#192098,#94640,#94641);
#78800=AXIS2_PLACEMENT_3D('',#192100,#94642,#94643);
#78801=AXIS2_PLACEMENT_3D('',#192101,#94644,#94645);
#78802=AXIS2_PLACEMENT_3D('',#192102,#94646,#94647);
#78803=AXIS2_PLACEMENT_3D('',#192104,#94648,#94649);
#78804=AXIS2_PLACEMENT_3D('',#192106,#94651,#94652);
#78805=AXIS2_PLACEMENT_3D('',#192107,#94653,#94654);
#78806=AXIS2_PLACEMENT_3D('',#192108,#94655,#94656);
#78807=AXIS2_PLACEMENT_3D('',#192111,#94659,#94660);
#78808=AXIS2_PLACEMENT_3D('',#192115,#94663,#94664);
#78809=AXIS2_PLACEMENT_3D('',#192118,#94666,#94667);
#78810=AXIS2_PLACEMENT_3D('',#192119,#94668,#94669);
#78811=AXIS2_PLACEMENT_3D('',#192123,#94672,#94673);
#78812=AXIS2_PLACEMENT_3D('',#192132,#94674,#94675);
#78813=AXIS2_PLACEMENT_3D('',#192141,#94676,#94677);
#78814=AXIS2_PLACEMENT_3D('',#192143,#94678,#94679);
#78815=AXIS2_PLACEMENT_3D('',#192145,#94681,#94682);
#78816=AXIS2_PLACEMENT_3D('',#192146,#94683,#94684);
#78817=AXIS2_PLACEMENT_3D('',#192147,#94685,#94686);
#78818=AXIS2_PLACEMENT_3D('',#192148,#94687,#94688);
#78819=AXIS2_PLACEMENT_3D('',#192149,#94689,#94690);
#78820=AXIS2_PLACEMENT_3D('',#192150,#94691,#94692);
#78821=AXIS2_PLACEMENT_3D('',#192151,#94693,#94694);
#78822=AXIS2_PLACEMENT_3D('',#192152,#94695,#94696);
#78823=AXIS2_PLACEMENT_3D('',#192153,#94697,#94698);
#78824=AXIS2_PLACEMENT_3D('',#192156,#94701,#94702);
#78825=AXIS2_PLACEMENT_3D('',#192158,#94704,#94705);
#78826=AXIS2_PLACEMENT_3D('',#192161,#94708,#94709);
#78827=AXIS2_PLACEMENT_3D('',#192162,#94710,#94711);
#78828=AXIS2_PLACEMENT_3D('',#192164,#94713,#94714);
#78829=AXIS2_PLACEMENT_3D('',#192165,#94715,#94716);
#78830=AXIS2_PLACEMENT_3D('',#192166,#94717,#94718);
#78831=AXIS2_PLACEMENT_3D('',#192167,#94719,#94720);
#78832=AXIS2_PLACEMENT_3D('',#192169,#94722,#94723);
#78833=AXIS2_PLACEMENT_3D('',#192178,#94724,#94725);
#78834=AXIS2_PLACEMENT_3D('',#192187,#94726,#94727);
#78835=AXIS2_PLACEMENT_3D('',#192193,#94731,#94732);
#78836=AXIS2_PLACEMENT_3D('',#192195,#94733,#94734);
#78837=AXIS2_PLACEMENT_3D('',#192197,#94736,#94737);
#78838=AXIS2_PLACEMENT_3D('',#192198,#94738,#94739);
#78839=AXIS2_PLACEMENT_3D('',#192199,#94740,#94741);
#78840=AXIS2_PLACEMENT_3D('',#192200,#94742,#94743);
#78841=AXIS2_PLACEMENT_3D('',#192202,#94744,#94745);
#78842=AXIS2_PLACEMENT_3D('',#192204,#94747,#94748);
#78843=AXIS2_PLACEMENT_3D('',#192205,#94749,#94750);
#78844=AXIS2_PLACEMENT_3D('',#192207,#94751,#94752);
#78845=AXIS2_PLACEMENT_3D('',#192209,#94754,#94755);
#78846=AXIS2_PLACEMENT_3D('',#192210,#94756,#94757);
#78847=AXIS2_PLACEMENT_3D('',#192212,#94759,#94760);
#78848=AXIS2_PLACEMENT_3D('',#192213,#94761,#94762);
#78849=AXIS2_PLACEMENT_3D('',#192214,#94763,#94764);
#78850=AXIS2_PLACEMENT_3D('placement',#192215,#94765,#94766);
#78851=AXIS2_PLACEMENT_3D('',#192216,#94767,#94768);
#78852=AXIS2_PLACEMENT_3D('',#192218,#94769,#94770);
#78853=AXIS2_PLACEMENT_3D('',#192220,#94771,#94772);
#78854=AXIS2_PLACEMENT_3D('',#192221,#94773,#94774);
#78855=AXIS2_PLACEMENT_3D('',#192224,#94776,#94777);
#78856=AXIS2_PLACEMENT_3D('',#192225,#94778,#94779);
#78857=AXIS2_PLACEMENT_3D('',#192334,#94780,#94781);
#78858=AXIS2_PLACEMENT_3D('',#192337,#94782,#94783);
#78859=AXIS2_PLACEMENT_3D('',#192341,#94785,#94786);
#78860=AXIS2_PLACEMENT_3D('',#192342,#94787,#94788);
#78861=AXIS2_PLACEMENT_3D('',#192343,#94789,#94790);
#78862=AXIS2_PLACEMENT_3D('',#192597,#94791,#94792);
#78863=AXIS2_PLACEMENT_3D('',#193952,#94793,#94794);
#78864=AXIS2_PLACEMENT_3D('',#193953,#94795,#94796);
#78865=AXIS2_PLACEMENT_3D('',#194095,#94799,#94800);
#78866=AXIS2_PLACEMENT_3D('',#194097,#94801,#94802);
#78867=AXIS2_PLACEMENT_3D('',#194098,#94803,#94804);
#78868=AXIS2_PLACEMENT_3D('',#194099,#94805,#94806);
#78869=AXIS2_PLACEMENT_3D('',#194101,#94807,#94808);
#78870=AXIS2_PLACEMENT_3D('',#194102,#94809,#94810);
#78871=AXIS2_PLACEMENT_3D('',#194104,#94811,#94812);
#78872=AXIS2_PLACEMENT_3D('',#194106,#94814,#94815);
#78873=AXIS2_PLACEMENT_3D('placement',#194376,#94816,#94817);
#78874=AXIS2_PLACEMENT_3D('placement',#194377,#94818,#94819);
#78875=AXIS2_PLACEMENT_3D('',#194378,#94820,#94821);
#78876=AXIS2_PLACEMENT_3D('',#194381,#94822,#94823);
#78877=AXIS2_PLACEMENT_3D('',#194392,#94825,#94826);
#78878=AXIS2_PLACEMENT_3D('',#194408,#94827,#94828);
#78879=AXIS2_PLACEMENT_3D('',#194409,#94829,#94830);
#78880=AXIS2_PLACEMENT_3D('',#194411,#94831,#94832);
#78881=AXIS2_PLACEMENT_3D('',#194413,#94833,#94834);
#78882=AXIS2_PLACEMENT_3D('',#194428,#94836,#94837);
#78883=AXIS2_PLACEMENT_3D('',#194433,#94839,#94840);
#78884=AXIS2_PLACEMENT_3D('',#194437,#94842,#94843);
#78885=AXIS2_PLACEMENT_3D('',#194439,#94844,#94845);
#78886=AXIS2_PLACEMENT_3D('',#194440,#94846,#94847);
#78887=AXIS2_PLACEMENT_3D('',#194441,#94848,#94849);
#78888=AXIS2_PLACEMENT_3D('',#194481,#94850,#94851);
#78889=AXIS2_PLACEMENT_3D('',#194486,#94853,#94854);
#78890=AXIS2_PLACEMENT_3D('',#194490,#94856,#94857);
#78891=AXIS2_PLACEMENT_3D('',#194492,#94858,#94859);
#78892=AXIS2_PLACEMENT_3D('',#194493,#94860,#94861);
#78893=AXIS2_PLACEMENT_3D('',#194494,#94862,#94863);
#78894=AXIS2_PLACEMENT_3D('',#194515,#94864,#94865);
#78895=AXIS2_PLACEMENT_3D('',#194533,#94866,#94867);
#78896=AXIS2_PLACEMENT_3D('',#194543,#94868,#94869);
#78897=AXIS2_PLACEMENT_3D('',#194545,#94870,#94871);
#78898=AXIS2_PLACEMENT_3D('',#194549,#94873,#94874);
#78899=AXIS2_PLACEMENT_3D('',#194551,#94876,#94877);
#78900=AXIS2_PLACEMENT_3D('',#194555,#94879,#94880);
#78901=AXIS2_PLACEMENT_3D('',#194559,#94882,#94883);
#78902=AXIS2_PLACEMENT_3D('',#194563,#94885,#94886);
#78903=AXIS2_PLACEMENT_3D('',#194568,#94890,#94891);
#78904=AXIS2_PLACEMENT_3D('',#194572,#94894,#94895);
#78905=AXIS2_PLACEMENT_3D('',#194584,#94897,#94898);
#78906=AXIS2_PLACEMENT_3D('',#194599,#94899,#94900);
#78907=AXIS2_PLACEMENT_3D('',#194654,#94902,#94903);
#78908=AXIS2_PLACEMENT_3D('',#194689,#94906,#94907);
#78909=AXIS2_PLACEMENT_3D('',#194691,#94908,#94909);
#78910=AXIS2_PLACEMENT_3D('',#194693,#94910,#94911);
#78911=AXIS2_PLACEMENT_3D('',#194694,#94912,#94913);
#78912=AXIS2_PLACEMENT_3D('',#195072,#94914,#94915);
#78913=AXIS2_PLACEMENT_3D('',#195074,#94916,#94917);
#78914=AXIS2_PLACEMENT_3D('',#195433,#94918,#94919);
#78915=AXIS2_PLACEMENT_3D('',#195435,#94920,#94921);
#78916=AXIS2_PLACEMENT_3D('',#195630,#94922,#94923);
#78917=AXIS2_PLACEMENT_3D('',#195633,#94924,#94925);
#78918=AXIS2_PLACEMENT_3D('',#195650,#94926,#94927);
#78919=AXIS2_PLACEMENT_3D('',#195671,#94928,#94929);
#78920=AXIS2_PLACEMENT_3D('',#195696,#94930,#94931);
#78921=AXIS2_PLACEMENT_3D('',#195697,#94932,#94933);
#78922=AXIS2_PLACEMENT_3D('',#195698,#94934,#94935);
#78923=AXIS2_PLACEMENT_3D('',#195700,#94936,#94937);
#78924=AXIS2_PLACEMENT_3D('',#195702,#94938,#94939);
#78925=AXIS2_PLACEMENT_3D('',#195708,#94940,#94941);
#78926=AXIS2_PLACEMENT_3D('',#195731,#94942,#94943);
#78927=AXIS2_PLACEMENT_3D('',#195800,#94944,#94945);
#78928=AXIS2_PLACEMENT_3D('',#195802,#94946,#94947);
#78929=AXIS2_PLACEMENT_3D('',#195817,#94948,#94949);
#78930=AXIS2_PLACEMENT_3D('',#195823,#94950,#94951);
#78931=AXIS2_PLACEMENT_3D('',#195839,#94952,#94953);
#78932=AXIS2_PLACEMENT_3D('',#195840,#94954,#94955);
#78933=AXIS2_PLACEMENT_3D('',#195848,#94956,#94957);
#78934=AXIS2_PLACEMENT_3D('',#195854,#94958,#94959);
#78935=AXIS2_PLACEMENT_3D('',#195855,#94960,#94961);
#78936=AXIS2_PLACEMENT_3D('',#195878,#94965,#94966);
#78937=AXIS2_PLACEMENT_3D('',#195880,#94967,#94968);
#78938=AXIS2_PLACEMENT_3D('',#195896,#94971,#94972);
#78939=AXIS2_PLACEMENT_3D('',#195905,#94974,#94975);
#78940=AXIS2_PLACEMENT_3D('',#195914,#94977,#94978);
#78941=AXIS2_PLACEMENT_3D('',#195917,#94979,#94980);
#78942=AXIS2_PLACEMENT_3D('',#195929,#94981,#94982);
#78943=AXIS2_PLACEMENT_3D('',#196036,#94983,#94984);
#78944=AXIS2_PLACEMENT_3D('',#196142,#94985,#94986);
#78945=AXIS2_PLACEMENT_3D('',#196222,#94987,#94988);
#78946=AXIS2_PLACEMENT_3D('',#196331,#94991,#94992);
#78947=AXIS2_PLACEMENT_3D('',#196333,#94993,#94994);
#78948=AXIS2_PLACEMENT_3D('',#196349,#94997,#94998);
#78949=AXIS2_PLACEMENT_3D('',#196358,#95000,#95001);
#78950=AXIS2_PLACEMENT_3D('',#196367,#95003,#95004);
#78951=AXIS2_PLACEMENT_3D('',#196473,#95005,#95006);
#78952=AXIS2_PLACEMENT_3D('',#196550,#95007,#95008);
#78953=AXIS2_PLACEMENT_3D('',#196627,#95012,#95013);
#78954=AXIS2_PLACEMENT_3D('',#196629,#95014,#95015);
#78955=AXIS2_PLACEMENT_3D('',#196630,#95016,#95017);
#78956=AXIS2_PLACEMENT_3D('',#196649,#95018,#95019);
#78957=AXIS2_PLACEMENT_3D('',#196650,#95020,#95021);
#78958=AXIS2_PLACEMENT_3D('',#196651,#95022,#95023);
#78959=AXIS2_PLACEMENT_3D('',#196652,#95024,#95025);
#78960=AXIS2_PLACEMENT_3D('',#196835,#95028,#95029);
#78961=AXIS2_PLACEMENT_3D('',#196838,#95030,#95031);
#78962=AXIS2_PLACEMENT_3D('',#196841,#95034,#95035);
#78963=AXIS2_PLACEMENT_3D('',#196925,#95036,#95037);
#78964=AXIS2_PLACEMENT_3D('',#196926,#95038,#95039);
#78965=AXIS2_PLACEMENT_3D('',#196930,#95041,#95042);
#78966=AXIS2_PLACEMENT_3D('',#196934,#95044,#95045);
#78967=AXIS2_PLACEMENT_3D('',#196938,#95047,#95048);
#78968=AXIS2_PLACEMENT_3D('',#196940,#95049,#95050);
#78969=AXIS2_PLACEMENT_3D('',#196944,#95053,#95054);
#78970=AXIS2_PLACEMENT_3D('',#196946,#95055,#95056);
#78971=AXIS2_PLACEMENT_3D('',#196948,#95057,#95058);
#78972=AXIS2_PLACEMENT_3D('',#196950,#95059,#95060);
#78973=AXIS2_PLACEMENT_3D('',#196951,#95061,#95062);
#78974=AXIS2_PLACEMENT_3D('',#196952,#95063,#95064);
#78975=AXIS2_PLACEMENT_3D('',#196953,#95065,#95066);
#78976=AXIS2_PLACEMENT_3D('',#196965,#95067,#95068);
#78977=AXIS2_PLACEMENT_3D('',#196967,#95069,#95070);
#78978=AXIS2_PLACEMENT_3D('',#196969,#95071,#95072);
#78979=AXIS2_PLACEMENT_3D('',#196970,#95073,#95074);
#78980=AXIS2_PLACEMENT_3D('',#196971,#95075,#95076);
#78981=AXIS2_PLACEMENT_3D('',#196973,#95077,#95078);
#78982=AXIS2_PLACEMENT_3D('',#196975,#95079,#95080);
#78983=AXIS2_PLACEMENT_3D('',#197037,#95084,#95085);
#78984=AXIS2_PLACEMENT_3D('',#197039,#95086,#95087);
#78985=AXIS2_PLACEMENT_3D('',#197041,#95088,#95089);
#78986=AXIS2_PLACEMENT_3D('',#197095,#95090,#95091);
#78987=AXIS2_PLACEMENT_3D('',#197110,#95092,#95093);
#78988=AXIS2_PLACEMENT_3D('',#197156,#95095,#95096);
#78989=AXIS2_PLACEMENT_3D('',#197159,#95098,#95099);
#78990=AXIS2_PLACEMENT_3D('',#197160,#95100,#95101);
#78991=AXIS2_PLACEMENT_3D('',#197161,#95102,#95103);
#78992=AXIS2_PLACEMENT_3D('',#197162,#95104,#95105);
#78993=AXIS2_PLACEMENT_3D('',#197164,#95106,#95107);
#78994=AXIS2_PLACEMENT_3D('',#197166,#95108,#95109);
#78995=AXIS2_PLACEMENT_3D('',#197173,#95111,#95112);
#78996=AXIS2_PLACEMENT_3D('',#197241,#95113,#95114);
#78997=AXIS2_PLACEMENT_3D('',#197343,#95115,#95116);
#78998=AXIS2_PLACEMENT_3D('',#197395,#95118,#95119);
#78999=AXIS2_PLACEMENT_3D('',#197429,#95121,#95122);
#79000=AXIS2_PLACEMENT_3D('',#197431,#95123,#95124);
#79001=AXIS2_PLACEMENT_3D('',#197433,#95125,#95126);
#79002=AXIS2_PLACEMENT_3D('',#197434,#95127,#95128);
#79003=AXIS2_PLACEMENT_3D('',#197435,#95129,#95130);
#79004=AXIS2_PLACEMENT_3D('',#197440,#95132,#95133);
#79005=AXIS2_PLACEMENT_3D('',#197444,#95135,#95136);
#79006=AXIS2_PLACEMENT_3D('',#197446,#95137,#95138);
#79007=AXIS2_PLACEMENT_3D('',#197447,#95139,#95140);
#79008=AXIS2_PLACEMENT_3D('',#197448,#95141,#95142);
#79009=AXIS2_PLACEMENT_3D('',#197453,#95144,#95145);
#79010=AXIS2_PLACEMENT_3D('',#197457,#95147,#95148);
#79011=AXIS2_PLACEMENT_3D('',#197459,#95149,#95150);
#79012=AXIS2_PLACEMENT_3D('',#197460,#95151,#95152);
#79013=AXIS2_PLACEMENT_3D('',#197679,#95153,#95154);
#79014=AXIS2_PLACEMENT_3D('',#197681,#95155,#95156);
#79015=AXIS2_PLACEMENT_3D('',#198111,#95157,#95158);
#79016=AXIS2_PLACEMENT_3D('',#198113,#95159,#95160);
#79017=AXIS2_PLACEMENT_3D('',#198115,#95161,#95162);
#79018=AXIS2_PLACEMENT_3D('',#198490,#95163,#95164);
#79019=AXIS2_PLACEMENT_3D('',#198543,#95165,#95166);
#79020=AXIS2_PLACEMENT_3D('',#198545,#95167,#95168);
#79021=AXIS2_PLACEMENT_3D('',#198546,#95169,#95170);
#79022=AXIS2_PLACEMENT_3D('',#198547,#95171,#95172);
#79023=AXIS2_PLACEMENT_3D('',#198548,#95173,#95174);
#79024=AXIS2_PLACEMENT_3D('',#198550,#95175,#95176);
#79025=AXIS2_PLACEMENT_3D('',#198552,#95177,#95178);
#79026=AXIS2_PLACEMENT_3D('',#198558,#95179,#95180);
#79027=AXIS2_PLACEMENT_3D('',#198559,#95181,#95182);
#79028=AXIS2_PLACEMENT_3D('',#198628,#95185,#95186);
#79029=AXIS2_PLACEMENT_3D('',#198682,#95189,#95190);
#79030=AXIS2_PLACEMENT_3D('',#198739,#95192,#95193);
#79031=AXIS2_PLACEMENT_3D('',#198811,#95195,#95196);
#79032=AXIS2_PLACEMENT_3D('',#198863,#95198,#95199);
#79033=AXIS2_PLACEMENT_3D('',#198929,#95201,#95202);
#79034=AXIS2_PLACEMENT_3D('',#199021,#95203,#95204);
#79035=AXIS2_PLACEMENT_3D('',#199089,#95205,#95206);
#79036=AXIS2_PLACEMENT_3D('',#199091,#95207,#95208);
#79037=AXIS2_PLACEMENT_3D('',#199182,#95209,#95210);
#79038=AXIS2_PLACEMENT_3D('',#199193,#95211,#95212);
#79039=AXIS2_PLACEMENT_3D('',#199210,#95213,#95214);
#79040=AXIS2_PLACEMENT_3D('',#199212,#95215,#95216);
#79041=AXIS2_PLACEMENT_3D('',#199213,#95217,#95218);
#79042=AXIS2_PLACEMENT_3D('',#199214,#95219,#95220);
#79043=AXIS2_PLACEMENT_3D('',#199217,#95221,#95222);
#79044=AXIS2_PLACEMENT_3D('',#199226,#95223,#95224);
#79045=AXIS2_PLACEMENT_3D('',#199278,#95226,#95227);
#79046=AXIS2_PLACEMENT_3D('',#199348,#95229,#95230);
#79047=AXIS2_PLACEMENT_3D('',#199365,#95232,#95233);
#79048=AXIS2_PLACEMENT_3D('',#199432,#95235,#95236);
#79049=AXIS2_PLACEMENT_3D('',#199457,#95237,#95238);
#79050=AXIS2_PLACEMENT_3D('',#199462,#95239,#95240);
#79051=AXIS2_PLACEMENT_3D('',#199466,#95241,#95242);
#79052=AXIS2_PLACEMENT_3D('',#199468,#95243,#95244);
#79053=AXIS2_PLACEMENT_3D('',#199470,#95245,#95246);
#79054=AXIS2_PLACEMENT_3D('',#199552,#95247,#95248);
#79055=AXIS2_PLACEMENT_3D('',#199563,#95249,#95250);
#79056=AXIS2_PLACEMENT_3D('',#199582,#95251,#95252);
#79057=AXIS2_PLACEMENT_3D('',#199584,#95253,#95254);
#79058=AXIS2_PLACEMENT_3D('',#199585,#95255,#95256);
#79059=AXIS2_PLACEMENT_3D('',#199586,#95257,#95258);
#79060=AXIS2_PLACEMENT_3D('',#199589,#95259,#95260);
#79061=AXIS2_PLACEMENT_3D('',#199607,#95261,#95262);
#79062=AXIS2_PLACEMENT_3D('',#199608,#95263,#95264);
#79063=AXIS2_PLACEMENT_3D('',#199636,#95265,#95266);
#79064=AXIS2_PLACEMENT_3D('',#199637,#95267,#95268);
#79065=AXIS2_PLACEMENT_3D('',#199689,#95270,#95271);
#79066=AXIS2_PLACEMENT_3D('',#199756,#95273,#95274);
#79067=AXIS2_PLACEMENT_3D('',#199765,#95275,#95276);
#79068=AXIS2_PLACEMENT_3D('',#199833,#95277,#95278);
#79069=AXIS2_PLACEMENT_3D('',#199909,#95280,#95281);
#79070=AXIS2_PLACEMENT_3D('',#199973,#95282,#95283);
#79071=AXIS2_PLACEMENT_3D('',#199989,#95284,#95285);
#79072=AXIS2_PLACEMENT_3D('',#200011,#95286,#95287);
#79073=AXIS2_PLACEMENT_3D('',#200028,#95288,#95289);
#79074=AXIS2_PLACEMENT_3D('',#200029,#95290,#95291);
#79075=AXIS2_PLACEMENT_3D('',#200045,#95292,#95293);
#79076=AXIS2_PLACEMENT_3D('',#200097,#95294,#95295);
#79077=AXIS2_PLACEMENT_3D('',#200099,#95296,#95297);
#79078=AXIS2_PLACEMENT_3D('',#200119,#95298,#95299);
#79079=AXIS2_PLACEMENT_3D('',#200120,#95300,#95301);
#79080=AXIS2_PLACEMENT_3D('',#200381,#95303,#95304);
#79081=AXIS2_PLACEMENT_3D('',#200384,#95306,#95307);
#79082=AXIS2_PLACEMENT_3D('',#200386,#95308,#95309);
#79083=AXIS2_PLACEMENT_3D('',#200387,#95310,#95311);
#79084=AXIS2_PLACEMENT_3D('',#200388,#95312,#95313);
#79085=AXIS2_PLACEMENT_3D('',#200516,#95314,#95315);
#79086=AXIS2_PLACEMENT_3D('',#200525,#95316,#95317);
#79087=AXIS2_PLACEMENT_3D('',#200527,#95318,#95319);
#79088=AXIS2_PLACEMENT_3D('',#200544,#95320,#95321);
#79089=AXIS2_PLACEMENT_3D('',#200546,#95322,#95323);
#79090=AXIS2_PLACEMENT_3D('',#200547,#95324,#95325);
#79091=AXIS2_PLACEMENT_3D('',#200548,#95326,#95327);
#79092=AXIS2_PLACEMENT_3D('',#200551,#95328,#95329);
#79093=AXIS2_PLACEMENT_3D('',#200652,#95330,#95331);
#79094=AXIS2_PLACEMENT_3D('',#200653,#95332,#95333);
#79095=AXIS2_PLACEMENT_3D('',#200654,#95334,#95335);
#79096=AXIS2_PLACEMENT_3D('',#200655,#95336,#95337);
#79097=AXIS2_PLACEMENT_3D('',#200657,#95338,#95339);
#79098=AXIS2_PLACEMENT_3D('',#200658,#95340,#95341);
#79099=AXIS2_PLACEMENT_3D('',#200659,#95342,#95343);
#79100=AXIS2_PLACEMENT_3D('',#200711,#95345,#95346);
#79101=AXIS2_PLACEMENT_3D('',#200757,#95348,#95349);
#79102=AXIS2_PLACEMENT_3D('',#200783,#95350,#95351);
#79103=AXIS2_PLACEMENT_3D('',#200784,#95352,#95353);
#79104=AXIS2_PLACEMENT_3D('',#200785,#95354,#95355);
#79105=AXIS2_PLACEMENT_3D('',#200816,#95356,#95357);
#79106=AXIS2_PLACEMENT_3D('',#200817,#95358,#95359);
#79107=AXIS2_PLACEMENT_3D('',#200819,#95360,#95361);
#79108=AXIS2_PLACEMENT_3D('',#200960,#95362,#95363);
#79109=AXIS2_PLACEMENT_3D('',#200961,#95364,#95365);
#79110=AXIS2_PLACEMENT_3D('',#201120,#95366,#95367);
#79111=AXIS2_PLACEMENT_3D('',#201121,#95368,#95369);
#79112=AXIS2_PLACEMENT_3D('',#201123,#95370,#95371);
#79113=AXIS2_PLACEMENT_3D('',#201134,#95372,#95373);
#79114=AXIS2_PLACEMENT_3D('',#201136,#95374,#95375);
#79115=AXIS2_PLACEMENT_3D('',#201138,#95376,#95377);
#79116=AXIS2_PLACEMENT_3D('',#201139,#95378,#95379);
#79117=AXIS2_PLACEMENT_3D('',#201161,#95380,#95381);
#79118=AXIS2_PLACEMENT_3D('',#201212,#95382,#95383);
#79119=AXIS2_PLACEMENT_3D('',#201213,#95384,#95385);
#79120=AXIS2_PLACEMENT_3D('',#201215,#95386,#95387);
#79121=AXIS2_PLACEMENT_3D('',#201229,#95388,#95389);
#79122=AXIS2_PLACEMENT_3D('',#201234,#95391,#95392);
#79123=AXIS2_PLACEMENT_3D('',#201279,#95394,#95395);
#79124=AXIS2_PLACEMENT_3D('',#201420,#95396,#95397);
#79125=AXIS2_PLACEMENT_3D('',#201450,#95398,#95399);
#79126=AXIS2_PLACEMENT_3D('',#201452,#95400,#95401);
#79127=AXIS2_PLACEMENT_3D('',#201475,#95402,#95403);
#79128=AXIS2_PLACEMENT_3D('',#201507,#95406,#95407);
#79129=AXIS2_PLACEMENT_3D('',#201508,#95408,#95409);
#79130=AXIS2_PLACEMENT_3D('',#201579,#95410,#95411);
#79131=AXIS2_PLACEMENT_3D('',#201582,#95412,#95413);
#79132=AXIS2_PLACEMENT_3D('',#201597,#95416,#95417);
#79133=AXIS2_PLACEMENT_3D('',#201599,#95418,#95419);
#79134=AXIS2_PLACEMENT_3D('',#201679,#95420,#95421);
#79135=AXIS2_PLACEMENT_3D('',#201680,#95422,#95423);
#79136=AXIS2_PLACEMENT_3D('',#201682,#95424,#95425);
#79137=AXIS2_PLACEMENT_3D('',#201684,#95426,#95427);
#79138=AXIS2_PLACEMENT_3D('',#201769,#95428,#95429);
#79139=AXIS2_PLACEMENT_3D('',#201770,#95430,#95431);
#79140=AXIS2_PLACEMENT_3D('',#201771,#95432,#95433);
#79141=AXIS2_PLACEMENT_3D('',#201811,#95438,#95439);
#79142=AXIS2_PLACEMENT_3D('',#201813,#95440,#95441);
#79143=AXIS2_PLACEMENT_3D('',#201827,#95443,#95444);
#79144=AXIS2_PLACEMENT_3D('',#201903,#95446,#95447);
#79145=AXIS2_PLACEMENT_3D('',#201912,#95449,#95450);
#79146=AXIS2_PLACEMENT_3D('',#201919,#95451,#95452);
#79147=AXIS2_PLACEMENT_3D('',#202045,#95454,#95455);
#79148=AXIS2_PLACEMENT_3D('',#202151,#95456,#95457);
#79149=AXIS2_PLACEMENT_3D('',#202231,#95458,#95459);
#79150=AXIS2_PLACEMENT_3D('',#202239,#95460,#95461);
#79151=AXIS2_PLACEMENT_3D('',#202241,#95462,#95463);
#79152=AXIS2_PLACEMENT_3D('',#202258,#95464,#95465);
#79153=AXIS2_PLACEMENT_3D('',#202260,#95466,#95467);
#79154=AXIS2_PLACEMENT_3D('',#202325,#95468,#95469);
#79155=AXIS2_PLACEMENT_3D('',#202327,#95470,#95471);
#79156=AXIS2_PLACEMENT_3D('',#202341,#95473,#95474);
#79157=AXIS2_PLACEMENT_3D('',#202350,#95476,#95477);
#79158=AXIS2_PLACEMENT_3D('',#202357,#95478,#95479);
#79159=AXIS2_PLACEMENT_3D('',#202463,#95480,#95481);
#79160=AXIS2_PLACEMENT_3D('',#202543,#95482,#95483);
#79161=AXIS2_PLACEMENT_3D('',#202546,#95484,#95485);
#79162=AXIS2_PLACEMENT_3D('',#202548,#95486,#95487);
#79163=AXIS2_PLACEMENT_3D('',#202550,#95488,#95489);
#79164=AXIS2_PLACEMENT_3D('',#202567,#95490,#95491);
#79165=AXIS2_PLACEMENT_3D('',#202676,#95492,#95493);
#79166=AXIS2_PLACEMENT_3D('',#202677,#95494,#95495);
#79167=AXIS2_PLACEMENT_3D('',#202679,#95496,#95497);
#79168=AXIS2_PLACEMENT_3D('',#202681,#95498,#95499);
#79169=AXIS2_PLACEMENT_3D('',#202691,#95500,#95501);
#79170=AXIS2_PLACEMENT_3D('',#202692,#95502,#95503);
#79171=AXIS2_PLACEMENT_3D('',#202748,#95504,#95505);
#79172=AXIS2_PLACEMENT_3D('',#202751,#95506,#95507);
#79173=AXIS2_PLACEMENT_3D('',#202785,#95508,#95509);
#79174=AXIS2_PLACEMENT_3D('',#202786,#95510,#95511);
#79175=AXIS2_PLACEMENT_3D('',#202787,#95512,#95513);
#79176=AXIS2_PLACEMENT_3D('',#202804,#95514,#95515);
#79177=AXIS2_PLACEMENT_3D('',#202824,#95516,#95517);
#79178=AXIS2_PLACEMENT_3D('',#202832,#95519,#95520);
#79179=AXIS2_PLACEMENT_3D('',#202849,#95522,#95523);
#79180=AXIS2_PLACEMENT_3D('',#202850,#95524,#95525);
#79181=AXIS2_PLACEMENT_3D('',#202866,#95526,#95527);
#79182=AXIS2_PLACEMENT_3D('',#202869,#95530,#95531);
#79183=AXIS2_PLACEMENT_3D('',#202870,#95532,#95533);
#79184=AXIS2_PLACEMENT_3D('',#202871,#95534,#95535);
#79185=AXIS2_PLACEMENT_3D('',#202873,#95537,#95538);
#79186=AXIS2_PLACEMENT_3D('',#202878,#95540,#95541);
#79187=AXIS2_PLACEMENT_3D('',#202900,#95542,#95543);
#79188=AXIS2_PLACEMENT_3D('',#202920,#95544,#95545);
#79189=AXIS2_PLACEMENT_3D('',#202922,#95546,#95547);
#79190=AXIS2_PLACEMENT_3D('',#202934,#95551,#95552);
#79191=AXIS2_PLACEMENT_3D('',#202936,#95553,#95554);
#79192=AXIS2_PLACEMENT_3D('',#203023,#95555,#95556);
#79193=AXIS2_PLACEMENT_3D('',#203026,#95557,#95558);
#79194=AXIS2_PLACEMENT_3D('',#203028,#95559,#95560);
#79195=AXIS2_PLACEMENT_3D('',#203029,#95561,#95562);
#79196=AXIS2_PLACEMENT_3D('',#203030,#95563,#95564);
#79197=AXIS2_PLACEMENT_3D('',#203031,#95565,#95566);
#79198=AXIS2_PLACEMENT_3D('',#203039,#95568,#95569);
#79199=AXIS2_PLACEMENT_3D('',#203040,#95570,#95571);
#79200=AXIS2_PLACEMENT_3D('',#203095,#95573,#95574);
#79201=AXIS2_PLACEMENT_3D('',#203200,#95575,#95576);
#79202=AXIS2_PLACEMENT_3D('',#203201,#95577,#95578);
#79203=AXIS2_PLACEMENT_3D('',#203209,#95580,#95581);
#79204=AXIS2_PLACEMENT_3D('',#203220,#95584,#95585);
#79205=AXIS2_PLACEMENT_3D('',#203256,#95590,#95591);
#79206=AXIS2_PLACEMENT_3D('',#203257,#95592,#95593);
#79207=AXIS2_PLACEMENT_3D('',#203259,#95594,#95595);
#79208=AXIS2_PLACEMENT_3D('',#203261,#95596,#95597);
#79209=AXIS2_PLACEMENT_3D('',#203327,#95598,#95599);
#79210=AXIS2_PLACEMENT_3D('',#203393,#95600,#95601);
#79211=AXIS2_PLACEMENT_3D('',#203394,#95602,#95603);
#79212=AXIS2_PLACEMENT_3D('',#203397,#95604,#95605);
#79213=AXIS2_PLACEMENT_3D('',#203401,#95607,#95608);
#79214=AXIS2_PLACEMENT_3D('',#203451,#95614,#95615);
#79215=AXIS2_PLACEMENT_3D('',#203468,#95616,#95617);
#79216=AXIS2_PLACEMENT_3D('',#203511,#95618,#95619);
#79217=AXIS2_PLACEMENT_3D('',#203512,#95620,#95621);
#79218=AXIS2_PLACEMENT_3D('',#203528,#95622,#95623);
#79219=AXIS2_PLACEMENT_3D('',#203653,#95624,#95625);
#79220=AXIS2_PLACEMENT_3D('',#203796,#95626,#95627);
#79221=AXIS2_PLACEMENT_3D('',#203863,#95628,#95629);
#79222=AXIS2_PLACEMENT_3D('',#203874,#95630,#95631);
#79223=AXIS2_PLACEMENT_3D('',#203879,#95632,#95633);
#79224=AXIS2_PLACEMENT_3D('',#203964,#95634,#95635);
#79225=AXIS2_PLACEMENT_3D('',#203971,#95636,#95637);
#79226=AXIS2_PLACEMENT_3D('',#203978,#95638,#95639);
#79227=AXIS2_PLACEMENT_3D('',#203983,#95640,#95641);
#79228=AXIS2_PLACEMENT_3D('',#203986,#95642,#95643);
#79229=AXIS2_PLACEMENT_3D('',#203993,#95644,#95645);
#79230=AXIS2_PLACEMENT_3D('',#204009,#95646,#95647);
#79231=AXIS2_PLACEMENT_3D('',#204011,#95648,#95649);
#79232=AXIS2_PLACEMENT_3D('',#204039,#95650,#95651);
#79233=AXIS2_PLACEMENT_3D('',#204048,#95652,#95653);
#79234=AXIS2_PLACEMENT_3D('',#204070,#95654,#95655);
#79235=AXIS2_PLACEMENT_3D('',#204075,#95656,#95657);
#79236=AXIS2_PLACEMENT_3D('',#204085,#95658,#95659);
#79237=AXIS2_PLACEMENT_3D('',#204093,#95662,#95663);
#79238=AXIS2_PLACEMENT_3D('',#204095,#95664,#95665);
#79239=AXIS2_PLACEMENT_3D('',#204155,#95666,#95667);
#79240=AXIS2_PLACEMENT_3D('',#204174,#95668,#95669);
#79241=AXIS2_PLACEMENT_3D('',#204208,#95670,#95671);
#79242=AXIS2_PLACEMENT_3D('',#204234,#95672,#95673);
#79243=AXIS2_PLACEMENT_3D('',#204237,#95674,#95675);
#79244=AXIS2_PLACEMENT_3D('',#204244,#95676,#95677);
#79245=AXIS2_PLACEMENT_3D('',#204260,#95678,#95679);
#79246=AXIS2_PLACEMENT_3D('',#204261,#95680,#95681);
#79247=AXIS2_PLACEMENT_3D('',#204262,#95682,#95683);
#79248=AXIS2_PLACEMENT_3D('',#204282,#95684,#95685);
#79249=AXIS2_PLACEMENT_3D('',#204291,#95686,#95687);
#79250=AXIS2_PLACEMENT_3D('',#204364,#95688,#95689);
#79251=AXIS2_PLACEMENT_3D('',#204369,#95690,#95691);
#79252=AXIS2_PLACEMENT_3D('',#204379,#95692,#95693);
#79253=AXIS2_PLACEMENT_3D('',#204387,#95696,#95697);
#79254=AXIS2_PLACEMENT_3D('',#204398,#95698,#95699);
#79255=AXIS2_PLACEMENT_3D('',#204399,#95700,#95701);
#79256=AXIS2_PLACEMENT_3D('',#204402,#95702,#95703);
#79257=AXIS2_PLACEMENT_3D('',#204409,#95704,#95705);
#79258=AXIS2_PLACEMENT_3D('',#204425,#95706,#95707);
#79259=AXIS2_PLACEMENT_3D('',#204426,#95708,#95709);
#79260=AXIS2_PLACEMENT_3D('',#204448,#95710,#95711);
#79261=AXIS2_PLACEMENT_3D('',#204455,#95712,#95713);
#79262=AXIS2_PLACEMENT_3D('',#204468,#95726,#95727);
#79263=AXIS2_PLACEMENT_3D('',#204489,#95728,#95729);
#79264=AXIS2_PLACEMENT_3D('',#204490,#95730,#95731);
#79265=AXIS2_PLACEMENT_3D('',#204514,#95732,#95733);
#79266=AXIS2_PLACEMENT_3D('',#204516,#95734,#95735);
#79267=AXIS2_PLACEMENT_3D('',#204580,#95737,#95738);
#79268=AXIS2_PLACEMENT_3D('',#204887,#95739,#95740);
#79269=AXIS2_PLACEMENT_3D('',#204888,#95741,#95742);
#79270=AXIS2_PLACEMENT_3D('',#204890,#95743,#95744);
#79271=AXIS2_PLACEMENT_3D('',#205101,#95746,#95747);
#79272=AXIS2_PLACEMENT_3D('',#205102,#95748,#95749);
#79273=AXIS2_PLACEMENT_3D('',#205120,#95750,#95751);
#79274=AXIS2_PLACEMENT_3D('',#205121,#95752,#95753);
#79275=AXIS2_PLACEMENT_3D('',#205139,#95754,#95755);
#79276=AXIS2_PLACEMENT_3D('',#205140,#95756,#95757);
#79277=AXIS2_PLACEMENT_3D('',#205141,#95758,#95759);
#79278=AXIS2_PLACEMENT_3D('',#205144,#95760,#95761);
#79279=AXIS2_PLACEMENT_3D('',#205220,#95762,#95763);
#79280=AXIS2_PLACEMENT_3D('',#205221,#95764,#95765);
#79281=AXIS2_PLACEMENT_3D('',#205222,#95766,#95767);
#79282=AXIS2_PLACEMENT_3D('',#205225,#95768,#95769);
#79283=AXIS2_PLACEMENT_3D('',#205304,#95770,#95771);
#79284=AXIS2_PLACEMENT_3D('',#205305,#95772,#95773);
#79285=AXIS2_PLACEMENT_3D('',#205306,#95774,#95775);
#79286=AXIS2_PLACEMENT_3D('',#205308,#95776,#95777);
#79287=AXIS2_PLACEMENT_3D('',#205418,#95779,#95780);
#79288=AXIS2_PLACEMENT_3D('',#205419,#95781,#95782);
#79289=AXIS2_PLACEMENT_3D('',#205447,#95783,#95784);
#79290=AXIS2_PLACEMENT_3D('',#205450,#95785,#95786);
#79291=AXIS2_PLACEMENT_3D('',#205458,#95788,#95789);
#79292=AXIS2_PLACEMENT_3D('',#205462,#95791,#95792);
#79293=AXIS2_PLACEMENT_3D('',#205557,#95793,#95794);
#79294=AXIS2_PLACEMENT_3D('',#205564,#95795,#95796);
#79295=AXIS2_PLACEMENT_3D('',#205571,#95797,#95798);
#79296=AXIS2_PLACEMENT_3D('',#205573,#95800,#95801);
#79297=AXIS2_PLACEMENT_3D('',#205574,#95802,#95803);
#79298=AXIS2_PLACEMENT_3D('',#205576,#95804,#95805);
#79299=AXIS2_PLACEMENT_3D('',#205578,#95807,#95808);
#79300=AXIS2_PLACEMENT_3D('',#205581,#95809,#95810);
#79301=AXIS2_PLACEMENT_3D('',#205585,#95812,#95813);
#79302=AXIS2_PLACEMENT_3D('',#205614,#95815,#95816);
#79303=AXIS2_PLACEMENT_3D('',#205616,#95817,#95818);
#79304=AXIS2_PLACEMENT_3D('',#205618,#95819,#95820);
#79305=AXIS2_PLACEMENT_3D('',#205619,#95821,#95822);
#79306=AXIS2_PLACEMENT_3D('',#205631,#95823,#95824);
#79307=AXIS2_PLACEMENT_3D('',#205633,#95825,#95826);
#79308=AXIS2_PLACEMENT_3D('',#205635,#95827,#95828);
#79309=AXIS2_PLACEMENT_3D('',#205636,#95829,#95830);
#79310=AXIS2_PLACEMENT_3D('',#205637,#95831,#95832);
#79311=AXIS2_PLACEMENT_3D('',#205640,#95833,#95834);
#79312=AXIS2_PLACEMENT_3D('',#205644,#95836,#95837);
#79313=AXIS2_PLACEMENT_3D('',#205646,#95839,#95840);
#79314=AXIS2_PLACEMENT_3D('',#205649,#95841,#95842);
#79315=AXIS2_PLACEMENT_3D('',#205653,#95844,#95845);
#79316=AXIS2_PLACEMENT_3D('',#205655,#95847,#95848);
#79317=AXIS2_PLACEMENT_3D('',#205658,#95849,#95850);
#79318=AXIS2_PLACEMENT_3D('',#205662,#95852,#95853);
#79319=AXIS2_PLACEMENT_3D('',#205664,#95855,#95856);
#79320=AXIS2_PLACEMENT_3D('',#205667,#95857,#95858);
#79321=AXIS2_PLACEMENT_3D('',#205671,#95860,#95861);
#79322=AXIS2_PLACEMENT_3D('',#206072,#95863,#95864);
#79323=AXIS2_PLACEMENT_3D('',#206074,#95865,#95866);
#79324=AXIS2_PLACEMENT_3D('',#206076,#95867,#95868);
#79325=AXIS2_PLACEMENT_3D('',#206077,#95869,#95870);
#79326=AXIS2_PLACEMENT_3D('',#206078,#95871,#95872);
#79327=AXIS2_PLACEMENT_3D('',#206081,#95873,#95874);
#79328=AXIS2_PLACEMENT_3D('',#206089,#95875,#95876);
#79329=AXIS2_PLACEMENT_3D('',#206091,#95877,#95878);
#79330=AXIS2_PLACEMENT_3D('',#206093,#95880,#95881);
#79331=AXIS2_PLACEMENT_3D('',#206095,#95882,#95883);
#79332=AXIS2_PLACEMENT_3D('',#206216,#95884,#95885);
#79333=AXIS2_PLACEMENT_3D('',#206217,#95886,#95887);
#79334=AXIS2_PLACEMENT_3D('',#206218,#95888,#95889);
#79335=AXIS2_PLACEMENT_3D('',#206234,#95890,#95891);
#79336=AXIS2_PLACEMENT_3D('',#206236,#95892,#95893);
#79337=AXIS2_PLACEMENT_3D('',#206238,#95895,#95896);
#79338=AXIS2_PLACEMENT_3D('',#206242,#95898,#95899);
#79339=AXIS2_PLACEMENT_3D('',#206244,#95901,#95902);
#79340=AXIS2_PLACEMENT_3D('',#206289,#95904,#95905);
#79341=AXIS2_PLACEMENT_3D('',#206303,#95906,#95907);
#79342=AXIS2_PLACEMENT_3D('',#206304,#95908,#95909);
#79343=AXIS2_PLACEMENT_3D('',#206457,#95910,#95911);
#79344=AXIS2_PLACEMENT_3D('',#206517,#95912,#95913);
#79345=AXIS2_PLACEMENT_3D('',#206518,#95914,#95915);
#79346=AXIS2_PLACEMENT_3D('',#206519,#95916,#95917);
#79347=AXIS2_PLACEMENT_3D('',#206530,#95918,#95919);
#79348=AXIS2_PLACEMENT_3D('',#206532,#95921,#95922);
#79349=AXIS2_PLACEMENT_3D('',#206535,#95923,#95924);
#79350=AXIS2_PLACEMENT_3D('',#206536,#95925,#95926);
#79351=AXIS2_PLACEMENT_3D('',#206541,#95927,#95928);
#79352=AXIS2_PLACEMENT_3D('',#206544,#95931,#95932);
#79353=AXIS2_PLACEMENT_3D('',#206561,#95934,#95935);
#79354=AXIS2_PLACEMENT_3D('',#206562,#95936,#95937);
#79355=AXIS2_PLACEMENT_3D('',#206813,#95938,#95939);
#79356=AXIS2_PLACEMENT_3D('',#206840,#95940,#95941);
#79357=AXIS2_PLACEMENT_3D('',#206893,#95942,#95943);
#79358=AXIS2_PLACEMENT_3D('',#206928,#95944,#95945);
#79359=AXIS2_PLACEMENT_3D('',#206931,#95948,#95949);
#79360=AXIS2_PLACEMENT_3D('',#206943,#95951,#95952);
#79361=AXIS2_PLACEMENT_3D('',#206944,#95953,#95954);
#79362=AXIS2_PLACEMENT_3D('',#207015,#95955,#95956);
#79363=AXIS2_PLACEMENT_3D('',#207017,#95957,#95958);
#79364=AXIS2_PLACEMENT_3D('',#207018,#95959,#95960);
#79365=AXIS2_PLACEMENT_3D('',#207020,#95961,#95962);
#79366=AXIS2_PLACEMENT_3D('',#207021,#95963,#95964);
#79367=AXIS2_PLACEMENT_3D('',#207023,#95965,#95966);
#79368=AXIS2_PLACEMENT_3D('',#207025,#95967,#95968);
#79369=AXIS2_PLACEMENT_3D('',#207027,#95970,#95971);
#79370=AXIS2_PLACEMENT_3D('',#207207,#95972,#95973);
#79371=AXIS2_PLACEMENT_3D('',#207220,#95974,#95975);
#79372=AXIS2_PLACEMENT_3D('',#207221,#95976,#95977);
#79373=AXIS2_PLACEMENT_3D('',#207723,#95978,#95979);
#79374=AXIS2_PLACEMENT_3D('',#207770,#95980,#95981);
#79375=AXIS2_PLACEMENT_3D('',#207772,#95982,#95983);
#79376=AXIS2_PLACEMENT_3D('',#207773,#95984,#95985);
#79377=AXIS2_PLACEMENT_3D('',#208240,#95986,#95987);
#79378=AXIS2_PLACEMENT_3D('',#208241,#95988,#95989);
#79379=AXIS2_PLACEMENT_3D('',#208243,#95990,#95991);
#79380=AXIS2_PLACEMENT_3D('',#208244,#95992,#95993);
#79381=AXIS2_PLACEMENT_3D('',#208394,#95994,#95995);
#79382=AXIS2_PLACEMENT_3D('',#208397,#95996,#95997);
#79383=AXIS2_PLACEMENT_3D('',#208401,#95999,#96000);
#79384=AXIS2_PLACEMENT_3D('',#208403,#96001,#96002);
#79385=AXIS2_PLACEMENT_3D('',#208405,#96004,#96005);
#79386=AXIS2_PLACEMENT_3D('',#208408,#96006,#96007);
#79387=AXIS2_PLACEMENT_3D('',#208412,#96009,#96010);
#79388=AXIS2_PLACEMENT_3D('',#208416,#96012,#96013);
#79389=AXIS2_PLACEMENT_3D('',#208418,#96015,#96016);
#79390=AXIS2_PLACEMENT_3D('',#208424,#96020,#96021);
#79391=AXIS2_PLACEMENT_3D('',#208426,#96022,#96023);
#79392=AXIS2_PLACEMENT_3D('',#208429,#96025,#96026);
#79393=AXIS2_PLACEMENT_3D('',#208430,#96027,#96028);
#79394=AXIS2_PLACEMENT_3D('',#208442,#96032,#96033);
#79395=AXIS2_PLACEMENT_3D('',#208447,#96035,#96036);
#79396=AXIS2_PLACEMENT_3D('',#208450,#96038,#96039);
#79397=AXIS2_PLACEMENT_3D('',#208451,#96040,#96041);
#79398=AXIS2_PLACEMENT_3D('',#208457,#96044,#96045);
#79399=AXIS2_PLACEMENT_3D('',#208458,#96046,#96047);
#79400=AXIS2_PLACEMENT_3D('',#208459,#96048,#96049);
#79401=AXIS2_PLACEMENT_3D('',#208463,#96051,#96052);
#79402=AXIS2_PLACEMENT_3D('',#208465,#96054,#96055);
#79403=AXIS2_PLACEMENT_3D('',#208525,#96058,#96059);
#79404=AXIS2_PLACEMENT_3D('',#208526,#96060,#96061);
#79405=AXIS2_PLACEMENT_3D('',#208527,#96062,#96063);
#79406=AXIS2_PLACEMENT_3D('',#208528,#96064,#96065);
#79407=AXIS2_PLACEMENT_3D('',#208532,#96067,#96068);
#79408=AXIS2_PLACEMENT_3D('',#208534,#96070,#96071);
#79409=AXIS2_PLACEMENT_3D('',#208548,#96074,#96075);
#79410=AXIS2_PLACEMENT_3D('',#208549,#96076,#96077);
#79411=AXIS2_PLACEMENT_3D('',#208723,#96078,#96079);
#79412=AXIS2_PLACEMENT_3D('',#208724,#96080,#96081);
#79413=AXIS2_PLACEMENT_3D('',#208733,#96086,#96087);
#79414=AXIS2_PLACEMENT_3D('',#208735,#96088,#96089);
#79415=AXIS2_PLACEMENT_3D('',#208737,#96090,#96091);
#79416=AXIS2_PLACEMENT_3D('',#208739,#96093,#96094);
#79417=AXIS2_PLACEMENT_3D('',#208741,#96095,#96096);
#79418=AXIS2_PLACEMENT_3D('',#208744,#96098,#96099);
#79419=AXIS2_PLACEMENT_3D('',#208745,#96100,#96101);
#79420=AXIS2_PLACEMENT_3D('',#208751,#96105,#96106);
#79421=AXIS2_PLACEMENT_3D('',#208753,#96107,#96108);
#79422=AXIS2_PLACEMENT_3D('',#208756,#96110,#96111);
#79423=AXIS2_PLACEMENT_3D('',#208757,#96112,#96113);
#79424=AXIS2_PLACEMENT_3D('',#208766,#96116,#96117);
#79425=AXIS2_PLACEMENT_3D('',#208768,#96118,#96119);
#79426=AXIS2_PLACEMENT_3D('',#208771,#96121,#96122);
#79427=AXIS2_PLACEMENT_3D('',#208772,#96123,#96124);
#79428=AXIS2_PLACEMENT_3D('',#208778,#96128,#96129);
#79429=AXIS2_PLACEMENT_3D('',#208780,#96130,#96131);
#79430=AXIS2_PLACEMENT_3D('',#208783,#96133,#96134);
#79431=AXIS2_PLACEMENT_3D('',#208784,#96135,#96136);
#79432=AXIS2_PLACEMENT_3D('',#208793,#96139,#96140);
#79433=AXIS2_PLACEMENT_3D('',#208796,#96141,#96142);
#79434=AXIS2_PLACEMENT_3D('',#208811,#96143,#96144);
#79435=AXIS2_PLACEMENT_3D('',#208812,#96145,#96146);
#79436=AXIS2_PLACEMENT_3D('',#208813,#96147,#96148);
#79437=AXIS2_PLACEMENT_3D('',#208816,#96150,#96151);
#79438=AXIS2_PLACEMENT_3D('',#208817,#96152,#96153);
#79439=AXIS2_PLACEMENT_3D('',#208819,#96154,#96155);
#79440=AXIS2_PLACEMENT_3D('',#208820,#96156,#96157);
#79441=AXIS2_PLACEMENT_3D('',#208837,#96158,#96159);
#79442=AXIS2_PLACEMENT_3D('',#208838,#96160,#96161);
#79443=AXIS2_PLACEMENT_3D('',#208841,#96162,#96163);
#79444=AXIS2_PLACEMENT_3D('',#208843,#96164,#96165);
#79445=AXIS2_PLACEMENT_3D('',#208844,#96166,#96167);
#79446=AXIS2_PLACEMENT_3D('',#208845,#96168,#96169);
#79447=AXIS2_PLACEMENT_3D('',#208846,#96170,#96171);
#79448=AXIS2_PLACEMENT_3D('',#208847,#96172,#96173);
#79449=AXIS2_PLACEMENT_3D('',#208848,#96174,#96175);
#79450=AXIS2_PLACEMENT_3D('',#208850,#96176,#96177);
#79451=AXIS2_PLACEMENT_3D('',#209075,#96179,#96180);
#79452=AXIS2_PLACEMENT_3D('',#209076,#96181,#96182);
#79453=AXIS2_PLACEMENT_3D('',#209085,#96183,#96184);
#79454=AXIS2_PLACEMENT_3D('',#209134,#96185,#96186);
#79455=AXIS2_PLACEMENT_3D('',#209142,#96187,#96188);
#79456=AXIS2_PLACEMENT_3D('',#209143,#96189,#96190);
#79457=AXIS2_PLACEMENT_3D('',#209177,#96192,#96193);
#79458=AXIS2_PLACEMENT_3D('',#209365,#96195,#96196);
#79459=AXIS2_PLACEMENT_3D('',#209382,#96197,#96198);
#79460=AXIS2_PLACEMENT_3D('',#209405,#96199,#96200);
#79461=AXIS2_PLACEMENT_3D('',#209562,#96201,#96202);
#79462=AXIS2_PLACEMENT_3D('',#209604,#96203,#96204);
#79463=AXIS2_PLACEMENT_3D('',#209612,#96205,#96206);
#79464=AXIS2_PLACEMENT_3D('',#209613,#96207,#96208);
#79465=AXIS2_PLACEMENT_3D('',#209650,#96209,#96210);
#79466=AXIS2_PLACEMENT_3D('',#209676,#96211,#96212);
#79467=AXIS2_PLACEMENT_3D('',#209691,#96213,#96214);
#79468=AXIS2_PLACEMENT_3D('',#209692,#96215,#96216);
#79469=AXIS2_PLACEMENT_3D('',#209737,#96217,#96218);
#79470=AXIS2_PLACEMENT_3D('',#209739,#96219,#96220);
#79471=AXIS2_PLACEMENT_3D('',#209740,#96221,#96222);
#79472=AXIS2_PLACEMENT_3D('',#209876,#96223,#96224);
#79473=AXIS2_PLACEMENT_3D('',#209893,#96225,#96226);
#79474=AXIS2_PLACEMENT_3D('',#209916,#96227,#96228);
#79475=AXIS2_PLACEMENT_3D('',#210195,#96229,#96230);
#79476=AXIS2_PLACEMENT_3D('',#210196,#96231,#96232);
#79477=AXIS2_PLACEMENT_3D('',#210198,#96233,#96234);
#79478=AXIS2_PLACEMENT_3D('',#210204,#96235,#96236);
#79479=AXIS2_PLACEMENT_3D('',#210242,#96237,#96238);
#79480=AXIS2_PLACEMENT_3D('',#210250,#96239,#96240);
#79481=AXIS2_PLACEMENT_3D('',#210251,#96241,#96242);
#79482=AXIS2_PLACEMENT_3D('',#210285,#96244,#96245);
#79483=AXIS2_PLACEMENT_3D('',#210308,#96247,#96248);
#79484=AXIS2_PLACEMENT_3D('',#210323,#96249,#96250);
#79485=AXIS2_PLACEMENT_3D('',#210369,#96252,#96253);
#79486=AXIS2_PLACEMENT_3D('',#210372,#96255,#96256);
#79487=AXIS2_PLACEMENT_3D('',#210373,#96257,#96258);
#79488=AXIS2_PLACEMENT_3D('',#210375,#96259,#96260);
#79489=AXIS2_PLACEMENT_3D('',#210383,#96261,#96262);
#79490=AXIS2_PLACEMENT_3D('',#210427,#96263,#96264);
#79491=AXIS2_PLACEMENT_3D('',#210428,#96265,#96266);
#79492=AXIS2_PLACEMENT_3D('',#210612,#96267,#96268);
#79493=AXIS2_PLACEMENT_3D('',#210616,#96270,#96271);
#79494=AXIS2_PLACEMENT_3D('',#210618,#96273,#96274);
#79495=AXIS2_PLACEMENT_3D('',#210623,#96277,#96278);
#79496=AXIS2_PLACEMENT_3D('',#210624,#96279,#96280);
#79497=AXIS2_PLACEMENT_3D('',#210628,#96282,#96283);
#79498=AXIS2_PLACEMENT_3D('',#210651,#96285,#96286);
#79499=AXIS2_PLACEMENT_3D('',#210653,#96287,#96288);
#79500=AXIS2_PLACEMENT_3D('',#210712,#96289,#96290);
#79501=AXIS2_PLACEMENT_3D('',#210713,#96291,#96292);
#79502=AXIS2_PLACEMENT_3D('',#210758,#96293,#96294);
#79503=AXIS2_PLACEMENT_3D('',#210759,#96295,#96296);
#79504=AXIS2_PLACEMENT_3D('',#210940,#96297,#96298);
#79505=AXIS2_PLACEMENT_3D('',#210942,#96299,#96300);
#79506=AXIS2_PLACEMENT_3D('',#210943,#96301,#96302);
#79507=AXIS2_PLACEMENT_3D('',#210944,#96303,#96304);
#79508=AXIS2_PLACEMENT_3D('',#210945,#96305,#96306);
#79509=AXIS2_PLACEMENT_3D('',#210946,#96307,#96308);
#79510=AXIS2_PLACEMENT_3D('',#210947,#96309,#96310);
#79511=AXIS2_PLACEMENT_3D('',#210948,#96311,#96312);
#79512=AXIS2_PLACEMENT_3D('',#210974,#96315,#96316);
#79513=AXIS2_PLACEMENT_3D('',#210984,#96317,#96318);
#79514=AXIS2_PLACEMENT_3D('',#210985,#96319,#96320);
#79515=AXIS2_PLACEMENT_3D('',#210990,#96322,#96323);
#79516=AXIS2_PLACEMENT_3D('',#210999,#96324,#96325);
#79517=AXIS2_PLACEMENT_3D('',#211082,#96326,#96327);
#79518=AXIS2_PLACEMENT_3D('',#211083,#96328,#96329);
#79519=AXIS2_PLACEMENT_3D('',#211084,#96330,#96331);
#79520=AXIS2_PLACEMENT_3D('',#211086,#96332,#96333);
#79521=AXIS2_PLACEMENT_3D('',#211177,#96334,#96335);
#79522=AXIS2_PLACEMENT_3D('',#211369,#96336,#96337);
#79523=AXIS2_PLACEMENT_3D('',#211370,#96338,#96339);
#79524=AXIS2_PLACEMENT_3D('',#211371,#96340,#96341);
#79525=AXIS2_PLACEMENT_3D('',#211373,#96342,#96343);
#79526=AXIS2_PLACEMENT_3D('',#211374,#96344,#96345);
#79527=AXIS2_PLACEMENT_3D('',#211396,#96346,#96347);
#79528=AXIS2_PLACEMENT_3D('',#211397,#96348,#96349);
#79529=AXIS2_PLACEMENT_3D('',#211398,#96350,#96351);
#79530=AXIS2_PLACEMENT_3D('',#211400,#96352,#96353);
#79531=AXIS2_PLACEMENT_3D('',#211402,#96354,#96355);
#79532=AXIS2_PLACEMENT_3D('',#211403,#96356,#96357);
#79533=AXIS2_PLACEMENT_3D('',#211404,#96358,#96359);
#79534=AXIS2_PLACEMENT_3D('',#211407,#96360,#96361);
#79535=AXIS2_PLACEMENT_3D('',#211463,#96362,#96363);
#79536=AXIS2_PLACEMENT_3D('',#211481,#96364,#96365);
#79537=AXIS2_PLACEMENT_3D('',#211482,#96366,#96367);
#79538=AXIS2_PLACEMENT_3D('',#211500,#96368,#96369);
#79539=AXIS2_PLACEMENT_3D('',#211501,#96370,#96371);
#79540=AXIS2_PLACEMENT_3D('',#211502,#96372,#96373);
#79541=AXIS2_PLACEMENT_3D('',#211505,#96374,#96375);
#79542=AXIS2_PLACEMENT_3D('',#211507,#96376,#96377);
#79543=AXIS2_PLACEMENT_3D('',#211563,#96378,#96379);
#79544=AXIS2_PLACEMENT_3D('',#211619,#96380,#96381);
#79545=AXIS2_PLACEMENT_3D('',#211620,#96382,#96383);
#79546=AXIS2_PLACEMENT_3D('',#211621,#96384,#96385);
#79547=AXIS2_PLACEMENT_3D('',#211624,#96386,#96387);
#79548=AXIS2_PLACEMENT_3D('',#211628,#96389,#96390);
#79549=AXIS2_PLACEMENT_3D('',#211630,#96392,#96393);
#79550=AXIS2_PLACEMENT_3D('',#211692,#96394,#96395);
#79551=AXIS2_PLACEMENT_3D('',#211693,#96396,#96397);
#79552=AXIS2_PLACEMENT_3D('',#211694,#96398,#96399);
#79553=AXIS2_PLACEMENT_3D('',#211696,#96400,#96401);
#79554=AXIS2_PLACEMENT_3D('',#211698,#96402,#96403);
#79555=AXIS2_PLACEMENT_3D('',#211703,#96404,#96405);
#79556=AXIS2_PLACEMENT_3D('',#211706,#96406,#96407);
#79557=AXIS2_PLACEMENT_3D('',#211710,#96409,#96410);
#79558=AXIS2_PLACEMENT_3D('',#211712,#96412,#96413);
#79559=AXIS2_PLACEMENT_3D('',#211714,#96414,#96415);
#79560=AXIS2_PLACEMENT_3D('',#211715,#96416,#96417);
#79561=AXIS2_PLACEMENT_3D('',#211716,#96418,#96419);
#79562=AXIS2_PLACEMENT_3D('',#211717,#96420,#96421);
#79563=AXIS2_PLACEMENT_3D('',#211719,#96422,#96423);
#79564=AXIS2_PLACEMENT_3D('',#211722,#96425,#96426);
#79565=AXIS2_PLACEMENT_3D('',#211723,#96427,#96428);
#79566=AXIS2_PLACEMENT_3D('',#211726,#96429,#96430);
#79567=AXIS2_PLACEMENT_3D('',#211730,#96432,#96433);
#79568=AXIS2_PLACEMENT_3D('',#211732,#96435,#96436);
#79569=AXIS2_PLACEMENT_3D('',#211734,#96437,#96438);
#79570=AXIS2_PLACEMENT_3D('',#211735,#96439,#96440);
#79571=AXIS2_PLACEMENT_3D('',#211736,#96441,#96442);
#79572=AXIS2_PLACEMENT_3D('',#211737,#96443,#96444);
#79573=AXIS2_PLACEMENT_3D('',#211738,#96445,#96446);
#79574=AXIS2_PLACEMENT_3D('',#211740,#96447,#96448);
#79575=AXIS2_PLACEMENT_3D('',#211742,#96450,#96451);
#79576=AXIS2_PLACEMENT_3D('',#211745,#96452,#96453);
#79577=AXIS2_PLACEMENT_3D('',#211753,#96456,#96457);
#79578=AXIS2_PLACEMENT_3D('',#211800,#96458,#96459);
#79579=AXIS2_PLACEMENT_3D('',#211801,#96460,#96461);
#79580=AXIS2_PLACEMENT_3D('',#211819,#96462,#96463);
#79581=AXIS2_PLACEMENT_3D('',#211833,#96464,#96465);
#79582=AXIS2_PLACEMENT_3D('',#211851,#96466,#96467);
#79583=AXIS2_PLACEMENT_3D('',#211865,#96468,#96469);
#79584=AXIS2_PLACEMENT_3D('',#211866,#96470,#96471);
#79585=AXIS2_PLACEMENT_3D('',#212074,#96472,#96473);
#79586=AXIS2_PLACEMENT_3D('',#212077,#96474,#96475);
#79587=AXIS2_PLACEMENT_3D('',#212079,#96476,#96477);
#79588=AXIS2_PLACEMENT_3D('',#212080,#96478,#96479);
#79589=AXIS2_PLACEMENT_3D('',#212081,#96480,#96481);
#79590=AXIS2_PLACEMENT_3D('',#212084,#96482,#96483);
#79591=AXIS2_PLACEMENT_3D('',#212088,#96485,#96486);
#79592=AXIS2_PLACEMENT_3D('',#212090,#96488,#96489);
#79593=AXIS2_PLACEMENT_3D('',#212093,#96490,#96491);
#79594=AXIS2_PLACEMENT_3D('',#212144,#96492,#96493);
#79595=AXIS2_PLACEMENT_3D('',#212145,#96494,#96495);
#79596=AXIS2_PLACEMENT_3D('',#212148,#96496,#96497);
#79597=AXIS2_PLACEMENT_3D('',#212152,#96499,#96500);
#79598=AXIS2_PLACEMENT_3D('',#212154,#96502,#96503);
#79599=AXIS2_PLACEMENT_3D('',#212157,#96504,#96505);
#79600=AXIS2_PLACEMENT_3D('',#212164,#96506,#96507);
#79601=AXIS2_PLACEMENT_3D('',#212166,#96509,#96510);
#79602=AXIS2_PLACEMENT_3D('',#212170,#96513,#96514);
#79603=AXIS2_PLACEMENT_3D('',#212174,#96517,#96518);
#79604=AXIS2_PLACEMENT_3D('',#212175,#96519,#96520);
#79605=AXIS2_PLACEMENT_3D('',#212176,#96521,#96522);
#79606=AXIS2_PLACEMENT_3D('',#212180,#96525,#96526);
#79607=AXIS2_PLACEMENT_3D('',#212184,#96528,#96529);
#79608=AXIS2_PLACEMENT_3D('',#212185,#96530,#96531);
#79609=AXIS2_PLACEMENT_3D('',#212186,#96532,#96533);
#79610=AXIS2_PLACEMENT_3D('',#212188,#96534,#96535);
#79611=AXIS2_PLACEMENT_3D('',#212191,#96537,#96538);
#79612=AXIS2_PLACEMENT_3D('',#212274,#96539,#96540);
#79613=AXIS2_PLACEMENT_3D('',#212275,#96541,#96542);
#79614=AXIS2_PLACEMENT_3D('',#212277,#96543,#96544);
#79615=AXIS2_PLACEMENT_3D('',#212278,#96545,#96546);
#79616=AXIS2_PLACEMENT_3D('',#212300,#96547,#96548);
#79617=AXIS2_PLACEMENT_3D('',#212301,#96549,#96550);
#79618=AXIS2_PLACEMENT_3D('',#212474,#96551,#96552);
#79619=AXIS2_PLACEMENT_3D('',#212483,#96557,#96558);
#79620=AXIS2_PLACEMENT_3D('',#212485,#96559,#96560);
#79621=AXIS2_PLACEMENT_3D('',#212487,#96561,#96562);
#79622=AXIS2_PLACEMENT_3D('',#212489,#96564,#96565);
#79623=AXIS2_PLACEMENT_3D('',#212490,#96566,#96567);
#79624=AXIS2_PLACEMENT_3D('',#212491,#96568,#96569);
#79625=AXIS2_PLACEMENT_3D('',#212492,#96570,#96571);
#79626=AXIS2_PLACEMENT_3D('',#212498,#96575,#96576);
#79627=AXIS2_PLACEMENT_3D('',#212500,#96577,#96578);
#79628=AXIS2_PLACEMENT_3D('',#212502,#96579,#96580);
#79629=AXIS2_PLACEMENT_3D('',#212504,#96582,#96583);
#79630=AXIS2_PLACEMENT_3D('',#212506,#96584,#96585);
#79631=AXIS2_PLACEMENT_3D('',#212507,#96586,#96587);
#79632=AXIS2_PLACEMENT_3D('',#212508,#96588,#96589);
#79633=AXIS2_PLACEMENT_3D('',#212510,#96590,#96591);
#79634=AXIS2_PLACEMENT_3D('',#212513,#96593,#96594);
#79635=AXIS2_PLACEMENT_3D('',#212514,#96595,#96596);
#79636=AXIS2_PLACEMENT_3D('',#212516,#96597,#96598);
#79637=AXIS2_PLACEMENT_3D('',#212518,#96599,#96600);
#79638=AXIS2_PLACEMENT_3D('',#212523,#96601,#96602);
#79639=AXIS2_PLACEMENT_3D('',#212526,#96603,#96604);
#79640=AXIS2_PLACEMENT_3D('',#212527,#96605,#96606);
#79641=AXIS2_PLACEMENT_3D('',#212528,#96607,#96608);
#79642=AXIS2_PLACEMENT_3D('',#212529,#96609,#96610);
#79643=AXIS2_PLACEMENT_3D('',#212531,#96611,#96612);
#79644=AXIS2_PLACEMENT_3D('',#212533,#96613,#96614);
#79645=AXIS2_PLACEMENT_3D('',#212535,#96616,#96617);
#79646=AXIS2_PLACEMENT_3D('',#212537,#96618,#96619);
#79647=AXIS2_PLACEMENT_3D('',#212540,#96621,#96622);
#79648=AXIS2_PLACEMENT_3D('',#212541,#96623,#96624);
#79649=AXIS2_PLACEMENT_3D('',#212543,#96625,#96626);
#79650=AXIS2_PLACEMENT_3D('',#212545,#96627,#96628);
#79651=AXIS2_PLACEMENT_3D('',#212546,#96629,#96630);
#79652=AXIS2_PLACEMENT_3D('',#212547,#96631,#96632);
#79653=AXIS2_PLACEMENT_3D('',#212549,#96633,#96634);
#79654=AXIS2_PLACEMENT_3D('',#212552,#96636,#96637);
#79655=AXIS2_PLACEMENT_3D('',#212553,#96638,#96639);
#79656=AXIS2_PLACEMENT_3D('',#212556,#96640,#96641);
#79657=AXIS2_PLACEMENT_3D('',#212560,#96643,#96644);
#79658=AXIS2_PLACEMENT_3D('',#212562,#96646,#96647);
#79659=AXIS2_PLACEMENT_3D('',#212564,#96648,#96649);
#79660=AXIS2_PLACEMENT_3D('',#212565,#96650,#96651);
#79661=AXIS2_PLACEMENT_3D('',#212566,#96652,#96653);
#79662=AXIS2_PLACEMENT_3D('',#212567,#96654,#96655);
#79663=AXIS2_PLACEMENT_3D('',#212569,#96656,#96657);
#79664=AXIS2_PLACEMENT_3D('',#212571,#96658,#96659);
#79665=AXIS2_PLACEMENT_3D('',#212573,#96661,#96662);
#79666=AXIS2_PLACEMENT_3D('',#212575,#96663,#96664);
#79667=AXIS2_PLACEMENT_3D('',#212577,#96665,#96666);
#79668=AXIS2_PLACEMENT_3D('',#212579,#96667,#96668);
#79669=AXIS2_PLACEMENT_3D('',#212580,#96669,#96670);
#79670=AXIS2_PLACEMENT_3D('',#212581,#96671,#96672);
#79671=AXIS2_PLACEMENT_3D('',#212584,#96673,#96674);
#79672=AXIS2_PLACEMENT_3D('',#212587,#96677,#96678);
#79673=AXIS2_PLACEMENT_3D('',#212590,#96679,#96680);
#79674=AXIS2_PLACEMENT_3D('',#212592,#96681,#96682);
#79675=AXIS2_PLACEMENT_3D('',#212593,#96683,#96684);
#79676=AXIS2_PLACEMENT_3D('',#212611,#96685,#96686);
#79677=AXIS2_PLACEMENT_3D('',#212625,#96687,#96688);
#79678=AXIS2_PLACEMENT_3D('',#212643,#96689,#96690);
#79679=AXIS2_PLACEMENT_3D('',#212645,#96691,#96692);
#79680=AXIS2_PLACEMENT_3D('',#212646,#96693,#96694);
#79681=AXIS2_PLACEMENT_3D('',#212647,#96695,#96696);
#79682=AXIS2_PLACEMENT_3D('',#212863,#96697,#96698);
#79683=AXIS2_PLACEMENT_3D('',#212866,#96699,#96700);
#79684=AXIS2_PLACEMENT_3D('',#212870,#96702,#96703);
#79685=AXIS2_PLACEMENT_3D('',#212872,#96705,#96706);
#79686=AXIS2_PLACEMENT_3D('',#212875,#96707,#96708);
#79687=AXIS2_PLACEMENT_3D('',#212877,#96709,#96710);
#79688=AXIS2_PLACEMENT_3D('',#212879,#96711,#96712);
#79689=AXIS2_PLACEMENT_3D('',#212880,#96713,#96714);
#79690=AXIS2_PLACEMENT_3D('',#212881,#96715,#96716);
#79691=AXIS2_PLACEMENT_3D('',#212949,#96717,#96718);
#79692=AXIS2_PLACEMENT_3D('',#212950,#96719,#96720);
#79693=AXIS2_PLACEMENT_3D('',#212951,#96721,#96722);
#79694=AXIS2_PLACEMENT_3D('',#212954,#96723,#96724);
#79695=AXIS2_PLACEMENT_3D('',#212956,#96725,#96726);
#79696=AXIS2_PLACEMENT_3D('',#212958,#96727,#96728);
#79697=AXIS2_PLACEMENT_3D('',#213106,#96729,#96730);
#79698=AXIS2_PLACEMENT_3D('',#213115,#96735,#96736);
#79699=AXIS2_PLACEMENT_3D('',#213234,#96737,#96738);
#79700=AXIS2_PLACEMENT_3D('',#213236,#96739,#96740);
#79701=AXIS2_PLACEMENT_3D('',#213246,#96741,#96742);
#79702=AXIS2_PLACEMENT_3D('',#213248,#96743,#96744);
#79703=AXIS2_PLACEMENT_3D('',#213250,#96745,#96746);
#79704=AXIS2_PLACEMENT_3D('',#213252,#96747,#96748);
#79705=AXIS2_PLACEMENT_3D('',#213254,#96749,#96750);
#79706=AXIS2_PLACEMENT_3D('',#213259,#96751,#96752);
#79707=AXIS2_PLACEMENT_3D('',#213379,#96753,#96754);
#79708=AXIS2_PLACEMENT_3D('',#213380,#96755,#96756);
#79709=AXIS2_PLACEMENT_3D('',#213395,#96758,#96759);
#79710=AXIS2_PLACEMENT_3D('',#213509,#96760,#96761);
#79711=AXIS2_PLACEMENT_3D('',#213628,#96762,#96763);
#79712=AXIS2_PLACEMENT_3D('',#213630,#96764,#96765);
#79713=AXIS2_PLACEMENT_3D('',#213632,#96766,#96767);
#79714=AXIS2_PLACEMENT_3D('',#213637,#96768,#96769);
#79715=AXIS2_PLACEMENT_3D('',#213652,#96771,#96772);
#79716=AXIS2_PLACEMENT_3D('',#213655,#96774,#96775);
#79717=AXIS2_PLACEMENT_3D('',#213682,#96776,#96777);
#79718=AXIS2_PLACEMENT_3D('',#213747,#96778,#96779);
#79719=AXIS2_PLACEMENT_3D('',#213748,#96780,#96781);
#79720=AXIS2_PLACEMENT_3D('',#213751,#96782,#96783);
#79721=AXIS2_PLACEMENT_3D('',#213767,#96785,#96786);
#79722=AXIS2_PLACEMENT_3D('',#213769,#96787,#96788);
#79723=AXIS2_PLACEMENT_3D('',#213830,#96790,#96791);
#79724=AXIS2_PLACEMENT_3D('',#213831,#96792,#96793);
#79725=AXIS2_PLACEMENT_3D('',#213835,#96795,#96796);
#79726=AXIS2_PLACEMENT_3D('',#213842,#96797,#96798);
#79727=AXIS2_PLACEMENT_3D('',#213926,#96802,#96803);
#79728=AXIS2_PLACEMENT_3D('',#214239,#96804,#96805);
#79729=AXIS2_PLACEMENT_3D('',#214350,#96806,#96807);
#79730=AXIS2_PLACEMENT_3D('',#214351,#96808,#96809);
#79731=AXIS2_PLACEMENT_3D('',#214353,#96810,#96811);
#79732=AXIS2_PLACEMENT_3D('',#214355,#96812,#96813);
#79733=AXIS2_PLACEMENT_3D('',#214356,#96814,#96815);
#79734=AXIS2_PLACEMENT_3D('',#214357,#96816,#96817);
#79735=AXIS2_PLACEMENT_3D('',#214359,#96818,#96819);
#79736=AXIS2_PLACEMENT_3D('',#214460,#96820,#96821);
#79737=AXIS2_PLACEMENT_3D('',#214467,#96822,#96823);
#79738=AXIS2_PLACEMENT_3D('',#214474,#96824,#96825);
#79739=AXIS2_PLACEMENT_3D('',#214497,#96827,#96828);
#79740=AXIS2_PLACEMENT_3D('',#214597,#96834,#96835);
#79741=AXIS2_PLACEMENT_3D('',#214599,#96836,#96837);
#79742=AXIS2_PLACEMENT_3D('',#214668,#96838,#96839);
#79743=AXIS2_PLACEMENT_3D('',#214669,#96840,#96841);
#79744=AXIS2_PLACEMENT_3D('',#214672,#96842,#96843);
#79745=AXIS2_PLACEMENT_3D('',#214767,#96844,#96845);
#79746=AXIS2_PLACEMENT_3D('',#214769,#96846,#96847);
#79747=AXIS2_PLACEMENT_3D('',#214870,#96848,#96849);
#79748=AXIS2_PLACEMENT_3D('',#214874,#96851,#96852);
#79749=AXIS2_PLACEMENT_3D('',#214881,#96853,#96854);
#79750=AXIS2_PLACEMENT_3D('',#214911,#96857,#96858);
#79751=AXIS2_PLACEMENT_3D('',#215007,#96862,#96863);
#79752=AXIS2_PLACEMENT_3D('',#215250,#96864,#96865);
#79753=AXIS2_PLACEMENT_3D('',#215252,#96866,#96867);
#79754=AXIS2_PLACEMENT_3D('',#215254,#96868,#96869);
#79755=AXIS2_PLACEMENT_3D('',#215266,#96870,#96871);
#79756=AXIS2_PLACEMENT_3D('',#215278,#96872,#96873);
#79757=AXIS2_PLACEMENT_3D('',#215280,#96874,#96875);
#79758=AXIS2_PLACEMENT_3D('',#215292,#96876,#96877);
#79759=AXIS2_PLACEMENT_3D('',#215293,#96878,#96879);
#79760=AXIS2_PLACEMENT_3D('',#215294,#96880,#96881);
#79761=AXIS2_PLACEMENT_3D('',#215355,#96882,#96883);
#79762=AXIS2_PLACEMENT_3D('',#215658,#96884,#96885);
#79763=AXIS2_PLACEMENT_3D('',#215688,#96891,#96892);
#79764=AXIS2_PLACEMENT_3D('',#215695,#96893,#96894);
#79765=AXIS2_PLACEMENT_3D('',#215697,#96895,#96896);
#79766=AXIS2_PLACEMENT_3D('',#215708,#96897,#96898);
#79767=AXIS2_PLACEMENT_3D('',#215731,#96899,#96900);
#79768=AXIS2_PLACEMENT_3D('',#215738,#96901,#96902);
#79769=AXIS2_PLACEMENT_3D('',#215740,#96904,#96905);
#79770=AXIS2_PLACEMENT_3D('',#215741,#96906,#96907);
#79771=AXIS2_PLACEMENT_3D('',#215742,#96908,#96909);
#79772=AXIS2_PLACEMENT_3D('',#215785,#96912,#96913);
#79773=AXIS2_PLACEMENT_3D('',#215787,#96914,#96915);
#79774=AXIS2_PLACEMENT_3D('',#215796,#96916,#96917);
#79775=AXIS2_PLACEMENT_3D('',#215798,#96918,#96919);
#79776=AXIS2_PLACEMENT_3D('',#215803,#96920,#96921);
#79777=AXIS2_PLACEMENT_3D('',#215806,#96922,#96923);
#79778=AXIS2_PLACEMENT_3D('',#215809,#96926,#96927);
#79779=AXIS2_PLACEMENT_3D('',#215826,#96929,#96930);
#79780=AXIS2_PLACEMENT_3D('',#215830,#96932,#96933);
#79781=AXIS2_PLACEMENT_3D('',#215832,#96935,#96936);
#79782=AXIS2_PLACEMENT_3D('',#215833,#96937,#96938);
#79783=AXIS2_PLACEMENT_3D('',#215834,#96939,#96940);
#79784=AXIS2_PLACEMENT_3D('',#215860,#96943,#96944);
#79785=AXIS2_PLACEMENT_3D('',#215862,#96945,#96946);
#79786=AXIS2_PLACEMENT_3D('',#215864,#96948,#96949);
#79787=AXIS2_PLACEMENT_3D('',#215866,#96950,#96951);
#79788=AXIS2_PLACEMENT_3D('',#215868,#96953,#96954);
#79789=AXIS2_PLACEMENT_3D('',#215871,#96957,#96958);
#79790=AXIS2_PLACEMENT_3D('',#215874,#96959,#96960);
#79791=AXIS2_PLACEMENT_3D('',#215877,#96963,#96964);
#79792=AXIS2_PLACEMENT_3D('',#215929,#96966,#96967);
#79793=AXIS2_PLACEMENT_3D('',#215932,#96970,#96971);
#79794=AXIS2_PLACEMENT_3D('',#215990,#96973,#96974);
#79795=AXIS2_PLACEMENT_3D('',#215993,#96977,#96978);
#79796=AXIS2_PLACEMENT_3D('',#215994,#96979,#96980);
#79797=AXIS2_PLACEMENT_3D('',#216009,#96983,#96984);
#79798=AXIS2_PLACEMENT_3D('',#216010,#96985,#96986);
#79799=AXIS2_PLACEMENT_3D('',#216011,#96987,#96988);
#79800=AXIS2_PLACEMENT_3D('',#216026,#96991,#96992);
#79801=AXIS2_PLACEMENT_3D('',#216030,#96994,#96995);
#79802=AXIS2_PLACEMENT_3D('',#216032,#96997,#96998);
#79803=AXIS2_PLACEMENT_3D('',#216035,#97001,#97002);
#79804=AXIS2_PLACEMENT_3D('',#216039,#97004,#97005);
#79805=AXIS2_PLACEMENT_3D('',#216041,#97007,#97008);
#79806=AXIS2_PLACEMENT_3D('',#216044,#97009,#97010);
#79807=AXIS2_PLACEMENT_3D('',#216047,#97013,#97014);
#79808=AXIS2_PLACEMENT_3D('',#216099,#97016,#97017);
#79809=AXIS2_PLACEMENT_3D('',#216105,#97021,#97022);
#79810=AXIS2_PLACEMENT_3D('',#216107,#97023,#97024);
#79811=AXIS2_PLACEMENT_3D('',#216110,#97026,#97027);
#79812=AXIS2_PLACEMENT_3D('',#216111,#97028,#97029);
#79813=AXIS2_PLACEMENT_3D('',#216114,#97032,#97033);
#79814=AXIS2_PLACEMENT_3D('',#216115,#97034,#97035);
#79815=AXIS2_PLACEMENT_3D('',#216116,#97036,#97037);
#79816=AXIS2_PLACEMENT_3D('',#216119,#97039,#97040);
#79817=AXIS2_PLACEMENT_3D('',#216120,#97041,#97042);
#79818=AXIS2_PLACEMENT_3D('',#216121,#97043,#97044);
#79819=AXIS2_PLACEMENT_3D('',#216122,#97045,#97046);
#79820=AXIS2_PLACEMENT_3D('',#216123,#97047,#97048);
#79821=AXIS2_PLACEMENT_3D('',#216124,#97049,#97050);
#79822=AXIS2_PLACEMENT_3D('',#216126,#97051,#97052);
#79823=AXIS2_PLACEMENT_3D('',#216129,#97054,#97055);
#79824=AXIS2_PLACEMENT_3D('',#216130,#97056,#97057);
#79825=AXIS2_PLACEMENT_3D('',#216133,#97058,#97059);
#79826=AXIS2_PLACEMENT_3D('',#216139,#97061,#97062);
#79827=AXIS2_PLACEMENT_3D('',#216142,#97065,#97066);
#79828=AXIS2_PLACEMENT_3D('',#216145,#97068,#97069);
#79829=AXIS2_PLACEMENT_3D('',#216146,#97070,#97071);
#79830=AXIS2_PLACEMENT_3D('',#216149,#97074,#97075);
#79831=AXIS2_PLACEMENT_3D('',#216150,#97076,#97077);
#79832=AXIS2_PLACEMENT_3D('',#216165,#97080,#97081);
#79833=AXIS2_PLACEMENT_3D('',#216166,#97082,#97083);
#79834=AXIS2_PLACEMENT_3D('',#216167,#97084,#97085);
#79835=AXIS2_PLACEMENT_3D('',#216170,#97086,#97087);
#79836=AXIS2_PLACEMENT_3D('',#216173,#97090,#97091);
#79837=AXIS2_PLACEMENT_3D('',#216176,#97094,#97095);
#79838=AXIS2_PLACEMENT_3D('',#216180,#97097,#97098);
#79839=AXIS2_PLACEMENT_3D('',#216182,#97100,#97101);
#79840=AXIS2_PLACEMENT_3D('',#216231,#97103,#97104);
#79841=AXIS2_PLACEMENT_3D('',#216237,#97108,#97109);
#79842=AXIS2_PLACEMENT_3D('',#216246,#97114,#97115);
#79843=AXIS2_PLACEMENT_3D('',#216252,#97119,#97120);
#79844=AXIS2_PLACEMENT_3D('',#216258,#97124,#97125);
#79845=AXIS2_PLACEMENT_3D('',#216261,#97126,#97127);
#79846=AXIS2_PLACEMENT_3D('',#216291,#97128,#97129);
#79847=AXIS2_PLACEMENT_3D('',#216453,#97131,#97132);
#79848=AXIS2_PLACEMENT_3D('',#216455,#97133,#97134);
#79849=AXIS2_PLACEMENT_3D('',#216467,#97136,#97137);
#79850=AXIS2_PLACEMENT_3D('',#216468,#97138,#97139);
#79851=AXIS2_PLACEMENT_3D('',#216469,#97140,#97141);
#79852=AXIS2_PLACEMENT_3D('',#216515,#97143,#97144);
#79853=AXIS2_PLACEMENT_3D('',#216517,#97145,#97146);
#79854=AXIS2_PLACEMENT_3D('',#216518,#97147,#97148);
#79855=AXIS2_PLACEMENT_3D('',#216545,#97149,#97150);
#79856=AXIS2_PLACEMENT_3D('',#216546,#97151,#97152);
#79857=AXIS2_PLACEMENT_3D('',#216547,#97153,#97154);
#79858=AXIS2_PLACEMENT_3D('',#216663,#97156,#97157);
#79859=AXIS2_PLACEMENT_3D('',#216665,#97158,#97159);
#79860=AXIS2_PLACEMENT_3D('',#216668,#97161,#97162);
#79861=AXIS2_PLACEMENT_3D('',#216669,#97163,#97164);
#79862=AXIS2_PLACEMENT_3D('',#216670,#97165,#97166);
#79863=AXIS2_PLACEMENT_3D('',#216673,#97167,#97168);
#79864=AXIS2_PLACEMENT_3D('',#216674,#97169,#97170);
#79865=AXIS2_PLACEMENT_3D('',#216676,#97171,#97172);
#79866=AXIS2_PLACEMENT_3D('',#216691,#97173,#97174);
#79867=AXIS2_PLACEMENT_3D('',#216693,#97175,#97176);
#79868=AXIS2_PLACEMENT_3D('',#216695,#97177,#97178);
#79869=AXIS2_PLACEMENT_3D('',#216696,#97179,#97180);
#79870=AXIS2_PLACEMENT_3D('',#216697,#97181,#97182);
#79871=AXIS2_PLACEMENT_3D('',#216699,#97183,#97184);
#79872=AXIS2_PLACEMENT_3D('',#216700,#97185,#97186);
#79873=AXIS2_PLACEMENT_3D('',#216701,#97187,#97188);
#79874=AXIS2_PLACEMENT_3D('',#216704,#97190,#97191);
#79875=AXIS2_PLACEMENT_3D('',#216705,#97192,#97193);
#79876=AXIS2_PLACEMENT_3D('',#216707,#97194,#97195);
#79877=AXIS2_PLACEMENT_3D('',#216708,#97196,#97197);
#79878=AXIS2_PLACEMENT_3D('',#216709,#97198,#97199);
#79879=AXIS2_PLACEMENT_3D('',#216712,#97201,#97202);
#79880=AXIS2_PLACEMENT_3D('',#216713,#97203,#97204);
#79881=AXIS2_PLACEMENT_3D('',#216715,#97205,#97206);
#79882=AXIS2_PLACEMENT_3D('',#216728,#97207,#97208);
#79883=AXIS2_PLACEMENT_3D('',#216729,#97209,#97210);
#79884=AXIS2_PLACEMENT_3D('',#216731,#97212,#97213);
#79885=AXIS2_PLACEMENT_3D('',#216734,#97215,#97216);
#79886=AXIS2_PLACEMENT_3D('',#216735,#97217,#97218);
#79887=AXIS2_PLACEMENT_3D('',#216738,#97220,#97221);
#79888=AXIS2_PLACEMENT_3D('',#216739,#97222,#97223);
#79889=AXIS2_PLACEMENT_3D('',#216742,#97225,#97226);
#79890=AXIS2_PLACEMENT_3D('',#216743,#97227,#97228);
#79891=AXIS2_PLACEMENT_3D('',#216746,#97230,#97231);
#79892=AXIS2_PLACEMENT_3D('',#216747,#97232,#97233);
#79893=AXIS2_PLACEMENT_3D('',#216748,#97234,#97235);
#79894=AXIS2_PLACEMENT_3D('',#216749,#97236,#97237);
#79895=AXIS2_PLACEMENT_3D('',#216755,#97238,#97239);
#79896=AXIS2_PLACEMENT_3D('',#216756,#97240,#97241);
#79897=AXIS2_PLACEMENT_3D('',#216757,#97242,#97243);
#79898=AXIS2_PLACEMENT_3D('',#216758,#97244,#97245);
#79899=AXIS2_PLACEMENT_3D('',#216761,#97247,#97248);
#79900=AXIS2_PLACEMENT_3D('',#216762,#97249,#97250);
#79901=AXIS2_PLACEMENT_3D('',#216765,#97251,#97252);
#79902=AXIS2_PLACEMENT_3D('',#216767,#97253,#97254);
#79903=AXIS2_PLACEMENT_3D('',#216959,#97255,#97256);
#79904=AXIS2_PLACEMENT_3D('',#216960,#97257,#97258);
#79905=AXIS2_PLACEMENT_3D('',#216962,#97259,#97260);
#79906=AXIS2_PLACEMENT_3D('',#216964,#97262,#97263);
#79907=AXIS2_PLACEMENT_3D('',#216965,#97264,#97265);
#79908=AXIS2_PLACEMENT_3D('',#216969,#97267,#97268);
#79909=AXIS2_PLACEMENT_3D('',#216971,#97270,#97271);
#79910=AXIS2_PLACEMENT_3D('',#216975,#97273,#97274);
#79911=AXIS2_PLACEMENT_3D('',#216977,#97276,#97277);
#79912=AXIS2_PLACEMENT_3D('',#217032,#97279,#97280);
#79913=AXIS2_PLACEMENT_3D('',#217035,#97283,#97284);
#79914=AXIS2_PLACEMENT_3D('',#217036,#97285,#97286);
#79915=AXIS2_PLACEMENT_3D('',#217038,#97287,#97288);
#79916=AXIS2_PLACEMENT_3D('',#217039,#97289,#97290);
#79917=AXIS2_PLACEMENT_3D('',#217040,#97291,#97292);
#79918=AXIS2_PLACEMENT_3D('',#217041,#97293,#97294);
#79919=AXIS2_PLACEMENT_3D('',#217056,#97297,#97298);
#79920=AXIS2_PLACEMENT_3D('',#217059,#97299,#97300);
#79921=AXIS2_PLACEMENT_3D('',#217062,#97303,#97304);
#79922=AXIS2_PLACEMENT_3D('',#217070,#97309,#97310);
#79923=AXIS2_PLACEMENT_3D('',#217081,#97314,#97315);
#79924=AXIS2_PLACEMENT_3D('',#217084,#97318,#97319);
#79925=AXIS2_PLACEMENT_3D('',#217087,#97321,#97322);
#79926=AXIS2_PLACEMENT_3D('',#217088,#97323,#97324);
#79927=AXIS2_PLACEMENT_3D('',#217104,#97329,#97330);
#79928=AXIS2_PLACEMENT_3D('',#217107,#97331,#97332);
#79929=AXIS2_PLACEMENT_3D('',#217109,#97333,#97334);
#79930=AXIS2_PLACEMENT_3D('',#217113,#97336,#97337);
#79931=AXIS2_PLACEMENT_3D('',#217115,#97339,#97340);
#79932=AXIS2_PLACEMENT_3D('',#217199,#97342,#97343);
#79933=AXIS2_PLACEMENT_3D('',#217205,#97347,#97348);
#79934=AXIS2_PLACEMENT_3D('',#217208,#97350,#97351);
#79935=AXIS2_PLACEMENT_3D('',#217209,#97352,#97353);
#79936=AXIS2_PLACEMENT_3D('',#217211,#97354,#97355);
#79937=AXIS2_PLACEMENT_3D('',#217212,#97356,#97357);
#79938=AXIS2_PLACEMENT_3D('',#217213,#97358,#97359);
#79939=AXIS2_PLACEMENT_3D('',#217215,#97361,#97362);
#79940=AXIS2_PLACEMENT_3D('',#217218,#97363,#97364);
#79941=AXIS2_PLACEMENT_3D('',#217219,#97365,#97366);
#79942=AXIS2_PLACEMENT_3D('',#217261,#97367,#97368);
#79943=AXIS2_PLACEMENT_3D('',#217264,#97369,#97370);
#79944=AXIS2_PLACEMENT_3D('',#217266,#97371,#97372);
#79945=AXIS2_PLACEMENT_3D('',#217268,#97373,#97374);
#79946=AXIS2_PLACEMENT_3D('',#217283,#97375,#97376);
#79947=AXIS2_PLACEMENT_3D('',#217285,#97377,#97378);
#79948=AXIS2_PLACEMENT_3D('',#217286,#97379,#97380);
#79949=AXIS2_PLACEMENT_3D('',#217287,#97381,#97382);
#79950=AXIS2_PLACEMENT_3D('',#217290,#97384,#97385);
#79951=AXIS2_PLACEMENT_3D('',#217291,#97386,#97387);
#79952=AXIS2_PLACEMENT_3D('',#217292,#97388,#97389);
#79953=AXIS2_PLACEMENT_3D('',#217294,#97390,#97391);
#79954=AXIS2_PLACEMENT_3D('',#217295,#97392,#97393);
#79955=AXIS2_PLACEMENT_3D('',#217296,#97394,#97395);
#79956=AXIS2_PLACEMENT_3D('',#217298,#97397,#97398);
#79957=AXIS2_PLACEMENT_3D('',#217300,#97399,#97400);
#79958=AXIS2_PLACEMENT_3D('',#217311,#97401,#97402);
#79959=AXIS2_PLACEMENT_3D('',#217312,#97403,#97404);
#79960=AXIS2_PLACEMENT_3D('',#217313,#97405,#97406);
#79961=AXIS2_PLACEMENT_3D('',#217315,#97407,#97408);
#79962=AXIS2_PLACEMENT_3D('',#217590,#97409,#97410);
#79963=AXIS2_PLACEMENT_3D('',#217592,#97411,#97412);
#79964=AXIS2_PLACEMENT_3D('',#217593,#97413,#97414);
#79965=AXIS2_PLACEMENT_3D('',#217594,#97415,#97416);
#79966=AXIS2_PLACEMENT_3D('',#217595,#97417,#97418);
#79967=AXIS2_PLACEMENT_3D('',#217612,#97419,#97420);
#79968=AXIS2_PLACEMENT_3D('',#217614,#97421,#97422);
#79969=AXIS2_PLACEMENT_3D('',#217615,#97423,#97424);
#79970=AXIS2_PLACEMENT_3D('',#217616,#97425,#97426);
#79971=AXIS2_PLACEMENT_3D('',#217619,#97428,#97429);
#79972=AXIS2_PLACEMENT_3D('',#217620,#97430,#97431);
#79973=AXIS2_PLACEMENT_3D('',#217621,#97432,#97433);
#79974=AXIS2_PLACEMENT_3D('',#217623,#97434,#97435);
#79975=AXIS2_PLACEMENT_3D('',#217625,#97436,#97437);
#79976=AXIS2_PLACEMENT_3D('',#217626,#97438,#97439);
#79977=AXIS2_PLACEMENT_3D('',#217627,#97440,#97441);
#79978=AXIS2_PLACEMENT_3D('',#217629,#97443,#97444);
#79979=AXIS2_PLACEMENT_3D('',#217632,#97445,#97446);
#79980=AXIS2_PLACEMENT_3D('',#217634,#97447,#97448);
#79981=AXIS2_PLACEMENT_3D('',#217635,#97449,#97450);
#79982=AXIS2_PLACEMENT_3D('',#217640,#97451,#97452);
#79983=AXIS2_PLACEMENT_3D('',#217642,#97453,#97454);
#79984=AXIS2_PLACEMENT_3D('',#217689,#97455,#97456);
#79985=AXIS2_PLACEMENT_3D('',#217690,#97457,#97458);
#79986=AXIS2_PLACEMENT_3D('',#217691,#97459,#97460);
#79987=AXIS2_PLACEMENT_3D('',#217692,#97461,#97462);
#79988=AXIS2_PLACEMENT_3D('',#217693,#97463,#97464);
#79989=AXIS2_PLACEMENT_3D('',#217695,#97465,#97466);
#79990=AXIS2_PLACEMENT_3D('',#217794,#97468,#97469);
#79991=AXIS2_PLACEMENT_3D('',#217807,#97471,#97472);
#79992=AXIS2_PLACEMENT_3D('',#217809,#97473,#97474);
#79993=AXIS2_PLACEMENT_3D('',#217853,#97475,#97476);
#79994=AXIS2_PLACEMENT_3D('',#217854,#97477,#97478);
#79995=AXIS2_PLACEMENT_3D('',#217920,#97479,#97480);
#79996=AXIS2_PLACEMENT_3D('',#217921,#97481,#97482);
#79997=AXIS2_PLACEMENT_3D('',#217925,#97485,#97486);
#79998=AXIS2_PLACEMENT_3D('',#217926,#97487,#97488);
#79999=AXIS2_PLACEMENT_3D('',#217927,#97489,#97490);
#80000=AXIS2_PLACEMENT_3D('',#217930,#97492,#97493);
#80001=AXIS2_PLACEMENT_3D('',#217931,#97494,#97495);
#80002=AXIS2_PLACEMENT_3D('',#217969,#97497,#97498);
#80003=AXIS2_PLACEMENT_3D('',#217976,#97499,#97500);
#80004=AXIS2_PLACEMENT_3D('',#217980,#97503,#97504);
#80005=AXIS2_PLACEMENT_3D('',#217981,#97505,#97506);
#80006=AXIS2_PLACEMENT_3D('',#217982,#97507,#97508);
#80007=AXIS2_PLACEMENT_3D('',#217985,#97510,#97511);
#80008=AXIS2_PLACEMENT_3D('',#217986,#97512,#97513);
#80009=AXIS2_PLACEMENT_3D('',#218024,#97515,#97516);
#80010=AXIS2_PLACEMENT_3D('',#218031,#97517,#97518);
#80011=AXIS2_PLACEMENT_3D('',#218033,#97520,#97521);
#80012=AXIS2_PLACEMENT_3D('',#218034,#97522,#97523);
#80013=AXIS2_PLACEMENT_3D('',#218035,#97524,#97525);
#80014=AXIS2_PLACEMENT_3D('',#218077,#97527,#97528);
#80015=AXIS2_PLACEMENT_3D('',#218078,#97529,#97530);
#80016=AXIS2_PLACEMENT_3D('',#218150,#97531,#97532);
#80017=AXIS2_PLACEMENT_3D('',#218151,#97533,#97534);
#80018=AXIS2_PLACEMENT_3D('',#218160,#97535,#97536);
#80019=AXIS2_PLACEMENT_3D('',#218161,#97537,#97538);
#80020=AXIS2_PLACEMENT_3D('',#218162,#97539,#97540);
#80021=AXIS2_PLACEMENT_3D('',#218400,#97541,#97542);
#80022=AXIS2_PLACEMENT_3D('',#218646,#97543,#97544);
#80023=AXIS2_PLACEMENT_3D('',#218648,#97545,#97546);
#80024=AXIS2_PLACEMENT_3D('',#218858,#97547,#97548);
#80025=AXIS2_PLACEMENT_3D('',#218971,#97549,#97550);
#80026=AXIS2_PLACEMENT_3D('',#219001,#97551,#97552);
#80027=AXIS2_PLACEMENT_3D('',#219003,#97553,#97554);
#80028=AXIS2_PLACEMENT_3D('',#219208,#97555,#97556);
#80029=AXIS2_PLACEMENT_3D('',#219340,#97557,#97558);
#80030=AXIS2_PLACEMENT_3D('',#219341,#97559,#97560);
#80031=AXIS2_PLACEMENT_3D('',#219501,#97561,#97562);
#80032=AXIS2_PLACEMENT_3D('',#219503,#97563,#97564);
#80033=AXIS2_PLACEMENT_3D('',#219661,#97565,#97566);
#80034=AXIS2_PLACEMENT_3D('',#219672,#97567,#97568);
#80035=AXIS2_PLACEMENT_3D('',#219675,#97569,#97570);
#80036=AXIS2_PLACEMENT_3D('',#219679,#97572,#97573);
#80037=AXIS2_PLACEMENT_3D('',#219681,#97575,#97576);
#80038=AXIS2_PLACEMENT_3D('',#219683,#97577,#97578);
#80039=AXIS2_PLACEMENT_3D('',#219685,#97579,#97580);
#80040=AXIS2_PLACEMENT_3D('',#219686,#97581,#97582);
#80041=AXIS2_PLACEMENT_3D('',#219687,#97583,#97584);
#80042=AXIS2_PLACEMENT_3D('',#219693,#97588,#97589);
#80043=AXIS2_PLACEMENT_3D('',#219694,#97590,#97591);
#80044=AXIS2_PLACEMENT_3D('',#219695,#97592,#97593);
#80045=AXIS2_PLACEMENT_3D('',#219696,#97594,#97595);
#80046=AXIS2_PLACEMENT_3D('',#219699,#97597,#97598);
#80047=AXIS2_PLACEMENT_3D('',#219700,#97599,#97600);
#80048=AXIS2_PLACEMENT_3D('',#219704,#97602,#97603);
#80049=AXIS2_PLACEMENT_3D('',#219707,#97605,#97606);
#80050=AXIS2_PLACEMENT_3D('',#219783,#97607,#97608);
#80051=AXIS2_PLACEMENT_3D('',#219801,#97609,#97610);
#80052=AXIS2_PLACEMENT_3D('',#219803,#97611,#97612);
#80053=AXIS2_PLACEMENT_3D('',#219835,#97613,#97614);
#80054=AXIS2_PLACEMENT_3D('',#219841,#97617,#97618);
#80055=AXIS2_PLACEMENT_3D('',#219891,#97620,#97621);
#80056=AXIS2_PLACEMENT_3D('',#219893,#97622,#97623);
#80057=AXIS2_PLACEMENT_3D('',#219908,#97624,#97625);
#80058=AXIS2_PLACEMENT_3D('',#219912,#97627,#97628);
#80059=AXIS2_PLACEMENT_3D('',#219935,#97632,#97633);
#80060=AXIS2_PLACEMENT_3D('',#219936,#97634,#97635);
#80061=AXIS2_PLACEMENT_3D('',#220087,#97636,#97637);
#80062=AXIS2_PLACEMENT_3D('',#220088,#97638,#97639);
#80063=AXIS2_PLACEMENT_3D('',#220090,#97640,#97641);
#80064=AXIS2_PLACEMENT_3D('',#220092,#97643,#97644);
#80065=AXIS2_PLACEMENT_3D('',#220096,#97647,#97648);
#80066=AXIS2_PLACEMENT_3D('',#220104,#97653,#97654);
#80067=AXIS2_PLACEMENT_3D('',#220105,#97655,#97656);
#80068=AXIS2_PLACEMENT_3D('',#220106,#97657,#97658);
#80069=AXIS2_PLACEMENT_3D('',#220107,#97659,#97660);
#80070=AXIS2_PLACEMENT_3D('',#220198,#97664,#97665);
#80071=AXIS2_PLACEMENT_3D('',#220234,#97666,#97667);
#80072=AXIS2_PLACEMENT_3D('',#220247,#97668,#97669);
#80073=AXIS2_PLACEMENT_3D('',#220285,#97674,#97675);
#80074=AXIS2_PLACEMENT_3D('',#220286,#97676,#97677);
#80075=AXIS2_PLACEMENT_3D('',#220359,#97678,#97679);
#80076=AXIS2_PLACEMENT_3D('',#220360,#97680,#97681);
#80077=AXIS2_PLACEMENT_3D('',#220363,#97683,#97684);
#80078=AXIS2_PLACEMENT_3D('',#220364,#97685,#97686);
#80079=AXIS2_PLACEMENT_3D('',#220365,#97687,#97688);
#80080=AXIS2_PLACEMENT_3D('',#220367,#97689,#97690);
#80081=AXIS2_PLACEMENT_3D('',#220368,#97691,#97692);
#80082=AXIS2_PLACEMENT_3D('',#220370,#97693,#97694);
#80083=AXIS2_PLACEMENT_3D('',#220371,#97695,#97696);
#80084=AXIS2_PLACEMENT_3D('',#220372,#97697,#97698);
#80085=AXIS2_PLACEMENT_3D('',#220373,#97699,#97700);
#80086=AXIS2_PLACEMENT_3D('',#220375,#97701,#97702);
#80087=AXIS2_PLACEMENT_3D('',#220376,#97703,#97704);
#80088=AXIS2_PLACEMENT_3D('',#220414,#97705,#97706);
#80089=AXIS2_PLACEMENT_3D('',#220415,#97707,#97708);
#80090=AXIS2_PLACEMENT_3D('',#220416,#97709,#97710);
#80091=AXIS2_PLACEMENT_3D('',#220417,#97711,#97712);
#80092=AXIS2_PLACEMENT_3D('',#220418,#97713,#97714);
#80093=AXIS2_PLACEMENT_3D('',#220420,#97715,#97716);
#80094=AXIS2_PLACEMENT_3D('',#220422,#97718,#97719);
#80095=AXIS2_PLACEMENT_3D('',#220430,#97724,#97725);
#80096=AXIS2_PLACEMENT_3D('',#220438,#97730,#97731);
#80097=AXIS2_PLACEMENT_3D('',#220440,#97732,#97733);
#80098=AXIS2_PLACEMENT_3D('',#220442,#97735,#97736);
#80099=AXIS2_PLACEMENT_3D('',#220443,#97737,#97738);
#80100=AXIS2_PLACEMENT_3D('',#220469,#97743,#97744);
#80101=AXIS2_PLACEMENT_3D('',#220470,#97745,#97746);
#80102=AXIS2_PLACEMENT_3D('',#220556,#97747,#97748);
#80103=AXIS2_PLACEMENT_3D('',#220557,#97749,#97750);
#80104=AXIS2_PLACEMENT_3D('',#220560,#97752,#97753);
#80105=AXIS2_PLACEMENT_3D('',#220561,#97754,#97755);
#80106=AXIS2_PLACEMENT_3D('',#220562,#97756,#97757);
#80107=AXIS2_PLACEMENT_3D('',#220563,#97758,#97759);
#80108=AXIS2_PLACEMENT_3D('',#220564,#97760,#97761);
#80109=AXIS2_PLACEMENT_3D('',#220566,#97762,#97763);
#80110=AXIS2_PLACEMENT_3D('',#220570,#97765,#97766);
#80111=AXIS2_PLACEMENT_3D('',#220571,#97767,#97768);
#80112=AXIS2_PLACEMENT_3D('',#220573,#97769,#97770);
#80113=AXIS2_PLACEMENT_3D('',#220574,#97771,#97772);
#80114=AXIS2_PLACEMENT_3D('',#220575,#97773,#97774);
#80115=AXIS2_PLACEMENT_3D('',#220576,#97775,#97776);
#80116=AXIS2_PLACEMENT_3D('',#220578,#97777,#97778);
#80117=AXIS2_PLACEMENT_3D('',#220580,#97779,#97780);
#80118=AXIS2_PLACEMENT_3D('',#220581,#97781,#97782);
#80119=AXIS2_PLACEMENT_3D('',#220582,#97783,#97784);
#80120=AXIS2_PLACEMENT_3D('',#220583,#97785,#97786);
#80121=AXIS2_PLACEMENT_3D('',#220584,#97787,#97788);
#80122=AXIS2_PLACEMENT_3D('',#220586,#97790,#97791);
#80123=AXIS2_PLACEMENT_3D('',#220588,#97793,#97794);
#80124=AXIS2_PLACEMENT_3D('',#220590,#97795,#97796);
#80125=AXIS2_PLACEMENT_3D('',#220592,#97797,#97798);
#80126=AXIS2_PLACEMENT_3D('',#220593,#97799,#97800);
#80127=AXIS2_PLACEMENT_3D('',#220594,#97801,#97802);
#80128=AXIS2_PLACEMENT_3D('',#220598,#97804,#97805);
#80129=AXIS2_PLACEMENT_3D('',#220601,#97807,#97808);
#80130=AXIS2_PLACEMENT_3D('',#220707,#97809,#97810);
#80131=AXIS2_PLACEMENT_3D('',#220725,#97811,#97812);
#80132=AXIS2_PLACEMENT_3D('',#220740,#97813,#97814);
#80133=AXIS2_PLACEMENT_3D('',#220748,#97819,#97820);
#80134=AXIS2_PLACEMENT_3D('',#220752,#97823,#97824);
#80135=AXIS2_PLACEMENT_3D('',#220760,#97829,#97830);
#80136=AXIS2_PLACEMENT_3D('',#220761,#97831,#97832);
#80137=AXIS2_PLACEMENT_3D('',#220764,#97834,#97835);
#80138=AXIS2_PLACEMENT_3D('',#220765,#97836,#97837);
#80139=AXIS2_PLACEMENT_3D('',#220774,#97843,#97844);
#80140=AXIS2_PLACEMENT_3D('',#220776,#97845,#97846);
#80141=AXIS2_PLACEMENT_3D('',#220779,#97848,#97849);
#80142=AXIS2_PLACEMENT_3D('',#220780,#97850,#97851);
#80143=AXIS2_PLACEMENT_3D('',#220785,#97854,#97855);
#80144=AXIS2_PLACEMENT_3D('',#220786,#97856,#97857);
#80145=AXIS2_PLACEMENT_3D('',#220787,#97858,#97859);
#80146=AXIS2_PLACEMENT_3D('',#220791,#97861,#97862);
#80147=AXIS2_PLACEMENT_3D('',#220794,#97864,#97865);
#80148=AXIS2_PLACEMENT_3D('',#220795,#97866,#97867);
#80149=AXIS2_PLACEMENT_3D('',#220797,#97868,#97869);
#80150=AXIS2_PLACEMENT_3D('',#220798,#97870,#97871);
#80151=AXIS2_PLACEMENT_3D('',#220799,#97872,#97873);
#80152=AXIS2_PLACEMENT_3D('',#220802,#97875,#97876);
#80153=AXIS2_PLACEMENT_3D('',#220803,#97877,#97878);
#80154=AXIS2_PLACEMENT_3D('',#220812,#97883,#97884);
#80155=AXIS2_PLACEMENT_3D('',#220813,#97885,#97886);
#80156=AXIS2_PLACEMENT_3D('',#220814,#97887,#97888);
#80157=AXIS2_PLACEMENT_3D('',#220817,#97890,#97891);
#80158=AXIS2_PLACEMENT_3D('',#220818,#97892,#97893);
#80159=AXIS2_PLACEMENT_3D('',#220819,#97894,#97895);
#80160=AXIS2_PLACEMENT_3D('',#220820,#97896,#97897);
#80161=AXIS2_PLACEMENT_3D('',#220821,#97898,#97899);
#80162=AXIS2_PLACEMENT_3D('',#220827,#97903,#97904);
#80163=AXIS2_PLACEMENT_3D('',#220832,#97907,#97908);
#80164=AXIS2_PLACEMENT_3D('',#220836,#97911,#97912);
#80165=AXIS2_PLACEMENT_3D('',#220841,#97916,#97917);
#80166=AXIS2_PLACEMENT_3D('',#220847,#97921,#97922);
#80167=AXIS2_PLACEMENT_3D('',#220849,#97923,#97924);
#80168=AXIS2_PLACEMENT_3D('',#220851,#97926,#97927);
#80169=AXIS2_PLACEMENT_3D('',#220860,#97932,#97933);
#80170=AXIS2_PLACEMENT_3D('',#220862,#97934,#97935);
#80171=AXIS2_PLACEMENT_3D('',#220865,#97937,#97938);
#80172=AXIS2_PLACEMENT_3D('',#220866,#97939,#97940);
#80173=AXIS2_PLACEMENT_3D('',#220867,#97941,#97942);
#80174=AXIS2_PLACEMENT_3D('',#220868,#97943,#97944);
#80175=AXIS2_PLACEMENT_3D('',#220869,#97945,#97946);
#80176=AXIS2_PLACEMENT_3D('',#220871,#97947,#97948);
#80177=AXIS2_PLACEMENT_3D('',#220887,#97949,#97950);
#80178=AXIS2_PLACEMENT_3D('',#220894,#97951,#97952);
#80179=AXIS2_PLACEMENT_3D('',#220911,#97953,#97954);
#80180=AXIS2_PLACEMENT_3D('',#220912,#97955,#97956);
#80181=AXIS2_PLACEMENT_3D('',#220913,#97957,#97958);
#80182=AXIS2_PLACEMENT_3D('',#220914,#97959,#97960);
#80183=AXIS2_PLACEMENT_3D('',#220915,#97961,#97962);
#80184=AXIS2_PLACEMENT_3D('',#220917,#97963,#97964);
#80185=AXIS2_PLACEMENT_3D('',#220929,#97966,#97967);
#80186=AXIS2_PLACEMENT_3D('',#220933,#97970,#97971);
#80187=AXIS2_PLACEMENT_3D('',#220939,#97972,#97973);
#80188=AXIS2_PLACEMENT_3D('',#220940,#97974,#97975);
#80189=AXIS2_PLACEMENT_3D('',#220941,#97976,#97977);
#80190=AXIS2_PLACEMENT_3D('',#220946,#97978,#97979);
#80191=AXIS2_PLACEMENT_3D('',#220948,#97980,#97981);
#80192=AXIS2_PLACEMENT_3D('',#220949,#97982,#97983);
#80193=AXIS2_PLACEMENT_3D('',#220950,#97984,#97985);
#80194=AXIS2_PLACEMENT_3D('',#220952,#97987,#97988);
#80195=AXIS2_PLACEMENT_3D('',#220954,#97990,#97991);
#80196=AXIS2_PLACEMENT_3D('',#220955,#97992,#97993);
#80197=AXIS2_PLACEMENT_3D('',#220960,#97997,#97998);
#80198=AXIS2_PLACEMENT_3D('',#220961,#97999,#98000);
#80199=AXIS2_PLACEMENT_3D('',#220962,#98001,#98002);
#80200=AXIS2_PLACEMENT_3D('',#220980,#98003,#98004);
#80201=AXIS2_PLACEMENT_3D('',#220981,#98005,#98006);
#80202=AXIS2_PLACEMENT_3D('',#220982,#98007,#98008);
#80203=AXIS2_PLACEMENT_3D('',#220983,#98009,#98010);
#80204=AXIS2_PLACEMENT_3D('',#220984,#98011,#98012);
#80205=AXIS2_PLACEMENT_3D('',#220985,#98013,#98014);
#80206=AXIS2_PLACEMENT_3D('',#220986,#98015,#98016);
#80207=AXIS2_PLACEMENT_3D('',#220987,#98017,#98018);
#80208=AXIS2_PLACEMENT_3D('',#220988,#98019,#98020);
#80209=AXIS2_PLACEMENT_3D('',#221035,#98021,#98022);
#80210=AXIS2_PLACEMENT_3D('',#221036,#98023,#98024);
#80211=AXIS2_PLACEMENT_3D('',#221037,#98025,#98026);
#80212=AXIS2_PLACEMENT_3D('',#221038,#98027,#98028);
#80213=AXIS2_PLACEMENT_3D('',#221039,#98029,#98030);
#80214=AXIS2_PLACEMENT_3D('',#221040,#98031,#98032);
#80215=AXIS2_PLACEMENT_3D('',#221041,#98033,#98034);
#80216=AXIS2_PLACEMENT_3D('',#221042,#98035,#98036);
#80217=AXIS2_PLACEMENT_3D('',#221043,#98037,#98038);
#80218=AXIS2_PLACEMENT_3D('',#221044,#98039,#98040);
#80219=AXIS2_PLACEMENT_3D('',#221045,#98041,#98042);
#80220=AXIS2_PLACEMENT_3D('',#221046,#98043,#98044);
#80221=AXIS2_PLACEMENT_3D('',#221047,#98045,#98046);
#80222=AXIS2_PLACEMENT_3D('',#221048,#98047,#98048);
#80223=AXIS2_PLACEMENT_3D('',#221100,#98049,#98050);
#80224=AXIS2_PLACEMENT_3D('',#221111,#98051,#98052);
#80225=AXIS2_PLACEMENT_3D('',#221112,#98053,#98054);
#80226=AXIS2_PLACEMENT_3D('',#221113,#98055,#98056);
#80227=AXIS2_PLACEMENT_3D('',#221115,#98058,#98059);
#80228=AXIS2_PLACEMENT_3D('',#221117,#98060,#98061);
#80229=AXIS2_PLACEMENT_3D('',#221167,#98062,#98063);
#80230=AXIS2_PLACEMENT_3D('',#221168,#98064,#98065);
#80231=AXIS2_PLACEMENT_3D('',#221169,#98066,#98067);
#80232=AXIS2_PLACEMENT_3D('',#221170,#98068,#98069);
#80233=AXIS2_PLACEMENT_3D('',#221171,#98070,#98071);
#80234=AXIS2_PLACEMENT_3D('',#221172,#98072,#98073);
#80235=AXIS2_PLACEMENT_3D('',#221173,#98074,#98075);
#80236=AXIS2_PLACEMENT_3D('',#221174,#98076,#98077);
#80237=AXIS2_PLACEMENT_3D('',#221175,#98078,#98079);
#80238=AXIS2_PLACEMENT_3D('',#221176,#98080,#98081);
#80239=AXIS2_PLACEMENT_3D('',#221177,#98082,#98083);
#80240=AXIS2_PLACEMENT_3D('',#221178,#98084,#98085);
#80241=AXIS2_PLACEMENT_3D('',#221179,#98086,#98087);
#80242=AXIS2_PLACEMENT_3D('',#221180,#98088,#98089);
#80243=AXIS2_PLACEMENT_3D('',#221181,#98090,#98091);
#80244=AXIS2_PLACEMENT_3D('',#221182,#98092,#98093);
#80245=AXIS2_PLACEMENT_3D('',#221183,#98094,#98095);
#80246=AXIS2_PLACEMENT_3D('',#221184,#98096,#98097);
#80247=AXIS2_PLACEMENT_3D('',#221185,#98098,#98099);
#80248=AXIS2_PLACEMENT_3D('',#221186,#98100,#98101);
#80249=AXIS2_PLACEMENT_3D('',#221187,#98102,#98103);
#80250=AXIS2_PLACEMENT_3D('',#221188,#98104,#98105);
#80251=AXIS2_PLACEMENT_3D('',#221189,#98106,#98107);
#80252=AXIS2_PLACEMENT_3D('',#221190,#98108,#98109);
#80253=AXIS2_PLACEMENT_3D('',#221201,#98110,#98111);
#80254=AXIS2_PLACEMENT_3D('',#221257,#98112,#98113);
#80255=AXIS2_PLACEMENT_3D('',#221258,#98114,#98115);
#80256=AXIS2_PLACEMENT_3D('',#221259,#98116,#98117);
#80257=AXIS2_PLACEMENT_3D('',#221260,#98118,#98119);
#80258=AXIS2_PLACEMENT_3D('',#221262,#98120,#98121);
#80259=AXIS2_PLACEMENT_3D('',#221264,#98123,#98124);
#80260=AXIS2_PLACEMENT_3D('',#221266,#98125,#98126);
#80261=AXIS2_PLACEMENT_3D('',#221268,#98128,#98129);
#80262=AXIS2_PLACEMENT_3D('',#221270,#98130,#98131);
#80263=AXIS2_PLACEMENT_3D('',#221272,#98133,#98134);
#80264=AXIS2_PLACEMENT_3D('',#221277,#98135,#98136);
#80265=AXIS2_PLACEMENT_3D('',#221278,#98137,#98138);
#80266=AXIS2_PLACEMENT_3D('',#221279,#98139,#98140);
#80267=AXIS2_PLACEMENT_3D('',#221280,#98141,#98142);
#80268=AXIS2_PLACEMENT_3D('',#221281,#98143,#98144);
#80269=AXIS2_PLACEMENT_3D('',#221298,#98145,#98146);
#80270=AXIS2_PLACEMENT_3D('',#221299,#98147,#98148);
#80271=AXIS2_PLACEMENT_3D('',#221300,#98149,#98150);
#80272=AXIS2_PLACEMENT_3D('',#221301,#98151,#98152);
#80273=AXIS2_PLACEMENT_3D('',#221305,#98155,#98156);
#80274=AXIS2_PLACEMENT_3D('',#221307,#98157,#98158);
#80275=AXIS2_PLACEMENT_3D('',#221309,#98160,#98161);
#80276=AXIS2_PLACEMENT_3D('',#221313,#98164,#98165);
#80277=AXIS2_PLACEMENT_3D('',#221317,#98168,#98169);
#80278=AXIS2_PLACEMENT_3D('',#221319,#98171,#98172);
#80279=AXIS2_PLACEMENT_3D('',#221320,#98173,#98174);
#80280=AXIS2_PLACEMENT_3D('',#221325,#98176,#98177);
#80281=AXIS2_PLACEMENT_3D('',#221328,#98179,#98180);
#80282=AXIS2_PLACEMENT_3D('',#221329,#98181,#98182);
#80283=AXIS2_PLACEMENT_3D('',#221331,#98183,#98184);
#80284=AXIS2_PLACEMENT_3D('',#221332,#98185,#98186);
#80285=AXIS2_PLACEMENT_3D('',#221333,#98187,#98188);
#80286=AXIS2_PLACEMENT_3D('',#221336,#98189,#98190);
#80287=AXIS2_PLACEMENT_3D('',#221338,#98191,#98192);
#80288=AXIS2_PLACEMENT_3D('',#221464,#98193,#98194);
#80289=AXIS2_PLACEMENT_3D('',#221507,#98195,#98196);
#80290=AXIS2_PLACEMENT_3D('',#221580,#98197,#98198);
#80291=AXIS2_PLACEMENT_3D('',#221636,#98199,#98200);
#80292=AXIS2_PLACEMENT_3D('',#221639,#98201,#98202);
#80293=AXIS2_PLACEMENT_3D('',#221707,#98205,#98206);
#80294=AXIS2_PLACEMENT_3D('',#221709,#98207,#98208);
#80295=AXIS2_PLACEMENT_3D('',#221710,#98209,#98210);
#80296=AXIS2_PLACEMENT_3D('',#221711,#98211,#98212);
#80297=AXIS2_PLACEMENT_3D('',#221717,#98216,#98217);
#80298=AXIS2_PLACEMENT_3D('',#221719,#98218,#98219);
#80299=AXIS2_PLACEMENT_3D('',#221721,#98221,#98222);
#80300=AXIS2_PLACEMENT_3D('',#221816,#98224,#98225);
#80301=AXIS2_PLACEMENT_3D('',#221868,#98228,#98229);
#80302=AXIS2_PLACEMENT_3D('',#222100,#98230,#98231);
#80303=AXIS2_PLACEMENT_3D('',#222175,#98233,#98234);
#80304=AXIS2_PLACEMENT_3D('',#222444,#98235,#98236);
#80305=AXIS2_PLACEMENT_3D('',#222453,#98237,#98238);
#80306=AXIS2_PLACEMENT_3D('',#222773,#98239,#98240);
#80307=AXIS2_PLACEMENT_3D('',#222887,#98241,#98242);
#80308=AXIS2_PLACEMENT_3D('',#222889,#98243,#98244);
#80309=AXIS2_PLACEMENT_3D('',#222966,#98245,#98246);
#80310=AXIS2_PLACEMENT_3D('',#222967,#98247,#98248);
#80311=AXIS2_PLACEMENT_3D('',#222968,#98249,#98250);
#80312=AXIS2_PLACEMENT_3D('',#222969,#98251,#98252);
#80313=AXIS2_PLACEMENT_3D('',#222971,#98254,#98255);
#80314=AXIS2_PLACEMENT_3D('',#222974,#98256,#98257);
#80315=AXIS2_PLACEMENT_3D('',#222978,#98259,#98260);
#80316=AXIS2_PLACEMENT_3D('',#222980,#98262,#98263);
#80317=AXIS2_PLACEMENT_3D('',#222983,#98264,#98265);
#80318=AXIS2_PLACEMENT_3D('',#222987,#98267,#98268);
#80319=AXIS2_PLACEMENT_3D('',#222989,#98270,#98271);
#80320=AXIS2_PLACEMENT_3D('',#222991,#98272,#98273);
#80321=AXIS2_PLACEMENT_3D('',#222993,#98274,#98275);
#80322=AXIS2_PLACEMENT_3D('',#222996,#98277,#98278);
#80323=AXIS2_PLACEMENT_3D('',#222997,#98279,#98280);
#80324=AXIS2_PLACEMENT_3D('',#222998,#98281,#98282);
#80325=AXIS2_PLACEMENT_3D('',#223006,#98285,#98286);
#80326=AXIS2_PLACEMENT_3D('',#223009,#98287,#98288);
#80327=AXIS2_PLACEMENT_3D('',#223011,#98289,#98290);
#80328=AXIS2_PLACEMENT_3D('',#223013,#98292,#98293);
#80329=AXIS2_PLACEMENT_3D('',#223043,#98296,#98297);
#80330=AXIS2_PLACEMENT_3D('',#223045,#98298,#98299);
#80331=AXIS2_PLACEMENT_3D('',#223048,#98301,#98302);
#80332=AXIS2_PLACEMENT_3D('',#223049,#98303,#98304);
#80333=AXIS2_PLACEMENT_3D('',#223050,#98305,#98306);
#80334=AXIS2_PLACEMENT_3D('',#223116,#98307,#98308);
#80335=AXIS2_PLACEMENT_3D('',#223133,#98309,#98310);
#80336=AXIS2_PLACEMENT_3D('',#223134,#98311,#98312);
#80337=AXIS2_PLACEMENT_3D('',#223138,#98314,#98315);
#80338=AXIS2_PLACEMENT_3D('',#223166,#98317,#98318);
#80339=AXIS2_PLACEMENT_3D('',#223220,#98319,#98320);
#80340=AXIS2_PLACEMENT_3D('',#223221,#98321,#98322);
#80341=AXIS2_PLACEMENT_3D('',#223225,#98325,#98326);
#80342=AXIS2_PLACEMENT_3D('',#223385,#98327,#98328);
#80343=AXIS2_PLACEMENT_3D('',#223445,#98329,#98330);
#80344=AXIS2_PLACEMENT_3D('',#223446,#98331,#98332);
#80345=AXIS2_PLACEMENT_3D('',#223449,#98333,#98334);
#80346=AXIS2_PLACEMENT_3D('',#223501,#98335,#98336);
#80347=AXIS2_PLACEMENT_3D('',#223503,#98337,#98338);
#80348=AXIS2_PLACEMENT_3D('',#223504,#98339,#98340);
#80349=AXIS2_PLACEMENT_3D('',#223505,#98341,#98342);
#80350=AXIS2_PLACEMENT_3D('',#223508,#98343,#98344);
#80351=AXIS2_PLACEMENT_3D('',#223512,#98346,#98347);
#80352=AXIS2_PLACEMENT_3D('',#223514,#98348,#98349);
#80353=AXIS2_PLACEMENT_3D('',#223516,#98351,#98352);
#80354=AXIS2_PLACEMENT_3D('',#223519,#98353,#98354);
#80355=AXIS2_PLACEMENT_3D('',#223539,#98355,#98356);
#80356=AXIS2_PLACEMENT_3D('',#223548,#98359,#98360);
#80357=AXIS2_PLACEMENT_3D('',#223552,#98362,#98363);
#80358=AXIS2_PLACEMENT_3D('',#223553,#98364,#98365);
#80359=AXIS2_PLACEMENT_3D('',#223554,#98366,#98367);
#80360=AXIS2_PLACEMENT_3D('',#223556,#98368,#98369);
#80361=AXIS2_PLACEMENT_3D('',#223559,#98371,#98372);
#80362=AXIS2_PLACEMENT_3D('',#223560,#98373,#98374);
#80363=AXIS2_PLACEMENT_3D('',#223607,#98378,#98379);
#80364=AXIS2_PLACEMENT_3D('',#223609,#98380,#98381);
#80365=AXIS2_PLACEMENT_3D('',#223648,#98382,#98383);
#80366=AXIS2_PLACEMENT_3D('',#223649,#98384,#98385);
#80367=AXIS2_PLACEMENT_3D('',#223651,#98386,#98387);
#80368=AXIS2_PLACEMENT_3D('',#223652,#98388,#98389);
#80369=AXIS2_PLACEMENT_3D('',#223653,#98390,#98391);
#80370=AXIS2_PLACEMENT_3D('',#223655,#98392,#98393);
#80371=AXIS2_PLACEMENT_3D('',#223690,#98395,#98396);
#80372=AXIS2_PLACEMENT_3D('',#223705,#98397,#98398);
#80373=AXIS2_PLACEMENT_3D('',#223706,#98399,#98400);
#80374=AXIS2_PLACEMENT_3D('',#224016,#98402,#98403);
#80375=AXIS2_PLACEMENT_3D('',#224018,#98404,#98405);
#80376=AXIS2_PLACEMENT_3D('',#224027,#98406,#98407);
#80377=AXIS2_PLACEMENT_3D('',#224028,#98408,#98409);
#80378=AXIS2_PLACEMENT_3D('',#224029,#98410,#98411);
#80379=AXIS2_PLACEMENT_3D('',#224127,#98413,#98414);
#80380=AXIS2_PLACEMENT_3D('',#224167,#98415,#98416);
#80381=AXIS2_PLACEMENT_3D('',#224168,#98417,#98418);
#80382=AXIS2_PLACEMENT_3D('',#224259,#98420,#98421);
#80383=AXIS2_PLACEMENT_3D('',#224260,#98422,#98423);
#80384=AXIS2_PLACEMENT_3D('',#224261,#98424,#98425);
#80385=AXIS2_PLACEMENT_3D('',#224262,#98426,#98427);
#80386=AXIS2_PLACEMENT_3D('',#224267,#98429,#98430);
#80387=AXIS2_PLACEMENT_3D('',#224326,#98432,#98433);
#80388=AXIS2_PLACEMENT_3D('',#224327,#98434,#98435);
#80389=AXIS2_PLACEMENT_3D('',#224369,#98437,#98438);
#80390=AXIS2_PLACEMENT_3D('',#224378,#98441,#98442);
#80391=AXIS2_PLACEMENT_3D('',#224379,#98443,#98444);
#80392=AXIS2_PLACEMENT_3D('',#224450,#98445,#98446);
#80393=AXIS2_PLACEMENT_3D('',#224451,#98447,#98448);
#80394=AXIS2_PLACEMENT_3D('',#224454,#98450,#98451);
#80395=AXIS2_PLACEMENT_3D('',#224455,#98452,#98453);
#80396=AXIS2_PLACEMENT_3D('',#224456,#98454,#98455);
#80397=AXIS2_PLACEMENT_3D('',#224458,#98457,#98458);
#80398=AXIS2_PLACEMENT_3D('',#224460,#98459,#98460);
#80399=AXIS2_PLACEMENT_3D('',#224462,#98462,#98463);
#80400=AXIS2_PLACEMENT_3D('',#224464,#98464,#98465);
#80401=AXIS2_PLACEMENT_3D('',#224465,#98466,#98467);
#80402=AXIS2_PLACEMENT_3D('',#224466,#98468,#98469);
#80403=AXIS2_PLACEMENT_3D('',#224468,#98470,#98471);
#80404=AXIS2_PLACEMENT_3D('',#224470,#98472,#98473);
#80405=AXIS2_PLACEMENT_3D('',#224471,#98474,#98475);
#80406=AXIS2_PLACEMENT_3D('',#224472,#98476,#98477);
#80407=AXIS2_PLACEMENT_3D('',#224475,#98478,#98479);
#80408=AXIS2_PLACEMENT_3D('',#224479,#98481,#98482);
#80409=AXIS2_PLACEMENT_3D('',#224481,#98484,#98485);
#80410=AXIS2_PLACEMENT_3D('',#224508,#98491,#98492);
#80411=AXIS2_PLACEMENT_3D('',#224522,#98493,#98494);
#80412=AXIS2_PLACEMENT_3D('',#224530,#98498,#98499);
#80413=AXIS2_PLACEMENT_3D('',#224665,#98503,#98504);
#80414=AXIS2_PLACEMENT_3D('',#224668,#98505,#98506);
#80415=AXIS2_PLACEMENT_3D('',#224672,#98508,#98509);
#80416=AXIS2_PLACEMENT_3D('',#224674,#98511,#98512);
#80417=AXIS2_PLACEMENT_3D('',#224676,#98513,#98514);
#80418=AXIS2_PLACEMENT_3D('',#224677,#98515,#98516);
#80419=AXIS2_PLACEMENT_3D('',#224679,#98517,#98518);
#80420=AXIS2_PLACEMENT_3D('',#224680,#98519,#98520);
#80421=AXIS2_PLACEMENT_3D('',#224681,#98521,#98522);
#80422=AXIS2_PLACEMENT_3D('',#224683,#98523,#98524);
#80423=AXIS2_PLACEMENT_3D('',#224685,#98526,#98527);
#80424=AXIS2_PLACEMENT_3D('',#224687,#98528,#98529);
#80425=AXIS2_PLACEMENT_3D('',#224690,#98531,#98532);
#80426=AXIS2_PLACEMENT_3D('',#224691,#98533,#98534);
#80427=AXIS2_PLACEMENT_3D('',#224693,#98535,#98536);
#80428=AXIS2_PLACEMENT_3D('',#224695,#98537,#98538);
#80429=AXIS2_PLACEMENT_3D('',#224697,#98539,#98540);
#80430=AXIS2_PLACEMENT_3D('',#224698,#98541,#98542);
#80431=AXIS2_PLACEMENT_3D('',#224699,#98543,#98544);
#80432=AXIS2_PLACEMENT_3D('',#224701,#98545,#98546);
#80433=AXIS2_PLACEMENT_3D('',#224706,#98547,#98548);
#80434=AXIS2_PLACEMENT_3D('',#224715,#98553,#98554);
#80435=AXIS2_PLACEMENT_3D('',#224716,#98555,#98556);
#80436=AXIS2_PLACEMENT_3D('',#224718,#98557,#98558);
#80437=AXIS2_PLACEMENT_3D('',#224722,#98560,#98561);
#80438=AXIS2_PLACEMENT_3D('',#224725,#98563,#98564);
#80439=AXIS2_PLACEMENT_3D('',#224726,#98565,#98566);
#80440=AXIS2_PLACEMENT_3D('',#224733,#98567,#98568);
#80441=AXIS2_PLACEMENT_3D('',#224738,#98569,#98570);
#80442=AXIS2_PLACEMENT_3D('',#224750,#98575,#98576);
#80443=AXIS2_PLACEMENT_3D('',#224752,#98577,#98578);
#80444=AXIS2_PLACEMENT_3D('',#224754,#98580,#98581);
#80445=AXIS2_PLACEMENT_3D('',#224767,#98586,#98587);
#80446=AXIS2_PLACEMENT_3D('',#224769,#98588,#98589);
#80447=AXIS2_PLACEMENT_3D('',#224772,#98591,#98592);
#80448=AXIS2_PLACEMENT_3D('',#224773,#98593,#98594);
#80449=AXIS2_PLACEMENT_3D('',#224779,#98598,#98599);
#80450=AXIS2_PLACEMENT_3D('',#224786,#98602,#98603);
#80451=AXIS2_PLACEMENT_3D('',#224787,#98604,#98605);
#80452=AXIS2_PLACEMENT_3D('',#224789,#98606,#98607);
#80453=AXIS2_PLACEMENT_3D('',#224791,#98608,#98609);
#80454=AXIS2_PLACEMENT_3D('',#224793,#98611,#98612);
#80455=AXIS2_PLACEMENT_3D('',#224819,#98617,#98618);
#80456=AXIS2_PLACEMENT_3D('',#224821,#98619,#98620);
#80457=AXIS2_PLACEMENT_3D('',#224822,#98621,#98622);
#80458=AXIS2_PLACEMENT_3D('',#224823,#98623,#98624);
#80459=AXIS2_PLACEMENT_3D('',#224827,#98626,#98627);
#80460=AXIS2_PLACEMENT_3D('',#224829,#98629,#98630);
#80461=AXIS2_PLACEMENT_3D('',#224871,#98633,#98634);
#80462=AXIS2_PLACEMENT_3D('',#224873,#98635,#98636);
#80463=AXIS2_PLACEMENT_3D('',#224874,#98637,#98638);
#80464=AXIS2_PLACEMENT_3D('',#224875,#98639,#98640);
#80465=AXIS2_PLACEMENT_3D('',#224879,#98642,#98643);
#80466=AXIS2_PLACEMENT_3D('',#224899,#98645,#98646);
#80467=AXIS2_PLACEMENT_3D('',#224901,#98647,#98648);
#80468=AXIS2_PLACEMENT_3D('',#224903,#98649,#98650);
#80469=AXIS2_PLACEMENT_3D('',#224904,#98651,#98652);
#80470=AXIS2_PLACEMENT_3D('',#224999,#98653,#98654);
#80471=AXIS2_PLACEMENT_3D('',#225000,#98655,#98656);
#80472=AXIS2_PLACEMENT_3D('',#225002,#98657,#98658);
#80473=AXIS2_PLACEMENT_3D('',#225004,#98659,#98660);
#80474=AXIS2_PLACEMENT_3D('',#225005,#98661,#98662);
#80475=AXIS2_PLACEMENT_3D('',#225006,#98663,#98664);
#80476=AXIS2_PLACEMENT_3D('',#225052,#98666,#98667);
#80477=AXIS2_PLACEMENT_3D('',#225618,#98668,#98669);
#80478=AXIS2_PLACEMENT_3D('',#225619,#98670,#98671);
#80479=AXIS2_PLACEMENT_3D('',#225622,#98674,#98675);
#80480=AXIS2_PLACEMENT_3D('',#225623,#98676,#98677);
#80481=AXIS2_PLACEMENT_3D('',#225637,#98680,#98681);
#80482=AXIS2_PLACEMENT_3D('',#225641,#98683,#98684);
#80483=AXIS2_PLACEMENT_3D('',#225646,#98687,#98688);
#80484=AXIS2_PLACEMENT_3D('',#225648,#98690,#98691);
#80485=AXIS2_PLACEMENT_3D('',#225654,#98695,#98696);
#80486=AXIS2_PLACEMENT_3D('',#225707,#98700,#98701);
#80487=AXIS2_PLACEMENT_3D('',#225724,#98702,#98703);
#80488=AXIS2_PLACEMENT_3D('',#225725,#98704,#98705);
#80489=AXIS2_PLACEMENT_3D('',#225726,#98706,#98707);
#80490=AXIS2_PLACEMENT_3D('',#225727,#98708,#98709);
#80491=AXIS2_PLACEMENT_3D('',#225729,#98710,#98711);
#80492=AXIS2_PLACEMENT_3D('',#225738,#98712,#98713);
#80493=AXIS2_PLACEMENT_3D('',#225764,#98714,#98715);
#80494=AXIS2_PLACEMENT_3D('',#225842,#98716,#98717);
#80495=AXIS2_PLACEMENT_3D('',#225843,#98718,#98719);
#80496=AXIS2_PLACEMENT_3D('',#225941,#98720,#98721);
#80497=AXIS2_PLACEMENT_3D('',#225944,#98722,#98723);
#80498=AXIS2_PLACEMENT_3D('',#225948,#98725,#98726);
#80499=AXIS2_PLACEMENT_3D('',#225950,#98728,#98729);
#80500=AXIS2_PLACEMENT_3D('',#225953,#98730,#98731);
#80501=AXIS2_PLACEMENT_3D('',#225957,#98733,#98734);
#80502=AXIS2_PLACEMENT_3D('',#225959,#98735,#98736);
#80503=AXIS2_PLACEMENT_3D('',#225963,#98738,#98739);
#80504=AXIS2_PLACEMENT_3D('',#225965,#98741,#98742);
#80505=AXIS2_PLACEMENT_3D('',#225972,#98745,#98746);
#80506=AXIS2_PLACEMENT_3D('',#225976,#98748,#98749);
#80507=AXIS2_PLACEMENT_3D('',#225980,#98751,#98752);
#80508=AXIS2_PLACEMENT_3D('',#225982,#98753,#98754);
#80509=AXIS2_PLACEMENT_3D('',#225984,#98755,#98756);
#80510=AXIS2_PLACEMENT_3D('',#225986,#98758,#98759);
#80511=AXIS2_PLACEMENT_3D('',#225989,#98760,#98761);
#80512=AXIS2_PLACEMENT_3D('',#225991,#98762,#98763);
#80513=AXIS2_PLACEMENT_3D('',#225993,#98764,#98765);
#80514=AXIS2_PLACEMENT_3D('',#225997,#98767,#98768);
#80515=AXIS2_PLACEMENT_3D('',#225999,#98770,#98771);
#80516=AXIS2_PLACEMENT_3D('',#226002,#98772,#98773);
#80517=AXIS2_PLACEMENT_3D('',#226004,#98774,#98775);
#80518=AXIS2_PLACEMENT_3D('',#226006,#98776,#98777);
#80519=AXIS2_PLACEMENT_3D('',#226008,#98778,#98779);
#80520=AXIS2_PLACEMENT_3D('',#226012,#98781,#98782);
#80521=AXIS2_PLACEMENT_3D('',#226014,#98784,#98785);
#80522=AXIS2_PLACEMENT_3D('',#226017,#98786,#98787);
#80523=AXIS2_PLACEMENT_3D('',#226019,#98788,#98789);
#80524=AXIS2_PLACEMENT_3D('',#226021,#98790,#98791);
#80525=AXIS2_PLACEMENT_3D('',#226025,#98793,#98794);
#80526=AXIS2_PLACEMENT_3D('',#226027,#98796,#98797);
#80527=AXIS2_PLACEMENT_3D('',#226030,#98798,#98799);
#80528=AXIS2_PLACEMENT_3D('',#226032,#98800,#98801);
#80529=AXIS2_PLACEMENT_3D('',#226034,#98802,#98803);
#80530=AXIS2_PLACEMENT_3D('',#226038,#98805,#98806);
#80531=AXIS2_PLACEMENT_3D('',#226040,#98808,#98809);
#80532=AXIS2_PLACEMENT_3D('',#226105,#98811,#98812);
#80533=AXIS2_PLACEMENT_3D('',#226108,#98813,#98814);
#80534=AXIS2_PLACEMENT_3D('',#226110,#98815,#98816);
#80535=AXIS2_PLACEMENT_3D('',#226112,#98817,#98818);
#80536=AXIS2_PLACEMENT_3D('',#226116,#98820,#98821);
#80537=AXIS2_PLACEMENT_3D('',#226118,#98823,#98824);
#80538=AXIS2_PLACEMENT_3D('',#226130,#98826,#98827);
#80539=AXIS2_PLACEMENT_3D('',#226132,#98828,#98829);
#80540=AXIS2_PLACEMENT_3D('',#226242,#98830,#98831);
#80541=AXIS2_PLACEMENT_3D('',#226244,#98832,#98833);
#80542=AXIS2_PLACEMENT_3D('',#226246,#98834,#98835);
#80543=AXIS2_PLACEMENT_3D('',#226248,#98836,#98837);
#80544=AXIS2_PLACEMENT_3D('',#226250,#98838,#98839);
#80545=AXIS2_PLACEMENT_3D('',#226253,#98841,#98842);
#80546=AXIS2_PLACEMENT_3D('',#226440,#98843,#98844);
#80547=AXIS2_PLACEMENT_3D('',#226442,#98845,#98846);
#80548=AXIS2_PLACEMENT_3D('',#226444,#98847,#98848);
#80549=AXIS2_PLACEMENT_3D('',#226449,#98849,#98850);
#80550=AXIS2_PLACEMENT_3D('',#226452,#98851,#98852);
#80551=AXIS2_PLACEMENT_3D('',#226455,#98854,#98855);
#80552=AXIS2_PLACEMENT_3D('',#226456,#98856,#98857);
#80553=AXIS2_PLACEMENT_3D('',#226457,#98858,#98859);
#80554=AXIS2_PLACEMENT_3D('',#226511,#98863,#98864);
#80555=AXIS2_PLACEMENT_3D('',#226514,#98867,#98868);
#80556=AXIS2_PLACEMENT_3D('',#226517,#98870,#98871);
#80557=AXIS2_PLACEMENT_3D('',#226518,#98872,#98873);
#80558=AXIS2_PLACEMENT_3D('',#226519,#98874,#98875);
#80559=AXIS2_PLACEMENT_3D('',#226520,#98876,#98877);
#80560=AXIS2_PLACEMENT_3D('',#226522,#98878,#98879);
#80561=AXIS2_PLACEMENT_3D('',#226524,#98881,#98882);
#80562=AXIS2_PLACEMENT_3D('',#226527,#98884,#98885);
#80563=AXIS2_PLACEMENT_3D('',#226528,#98886,#98887);
#80564=AXIS2_PLACEMENT_3D('',#226531,#98888,#98889);
#80565=AXIS2_PLACEMENT_3D('',#226535,#98891,#98892);
#80566=AXIS2_PLACEMENT_3D('',#226537,#98894,#98895);
#80567=AXIS2_PLACEMENT_3D('',#226543,#98899,#98900);
#80568=AXIS2_PLACEMENT_3D('',#226553,#98901,#98902);
#80569=AXIS2_PLACEMENT_3D('',#226554,#98903,#98904);
#80570=AXIS2_PLACEMENT_3D('',#226571,#98905,#98906);
#80571=AXIS2_PLACEMENT_3D('',#226588,#98907,#98908);
#80572=AXIS2_PLACEMENT_3D('',#226592,#98910,#98911);
#80573=AXIS2_PLACEMENT_3D('',#226595,#98913,#98914);
#80574=AXIS2_PLACEMENT_3D('',#226596,#98915,#98916);
#80575=AXIS2_PLACEMENT_3D('',#226597,#98917,#98918);
#80576=AXIS2_PLACEMENT_3D('',#226598,#98919,#98920);
#80577=AXIS2_PLACEMENT_3D('',#226599,#98921,#98922);
#80578=AXIS2_PLACEMENT_3D('',#226600,#98923,#98924);
#80579=AXIS2_PLACEMENT_3D('',#226601,#98925,#98926);
#80580=AXIS2_PLACEMENT_3D('',#226603,#98927,#98928);
#80581=AXIS2_PLACEMENT_3D('',#226604,#98929,#98930);
#80582=AXIS2_PLACEMENT_3D('',#226605,#98931,#98932);
#80583=AXIS2_PLACEMENT_3D('',#226607,#98933,#98934);
#80584=AXIS2_PLACEMENT_3D('',#226608,#98935,#98936);
#80585=AXIS2_PLACEMENT_3D('',#226609,#98937,#98938);
#80586=AXIS2_PLACEMENT_3D('',#226613,#98941,#98942);
#80587=AXIS2_PLACEMENT_3D('',#226616,#98943,#98944);
#80588=AXIS2_PLACEMENT_3D('',#226620,#98946,#98947);
#80589=AXIS2_PLACEMENT_3D('',#226622,#98949,#98950);
#80590=AXIS2_PLACEMENT_3D('',#226627,#98952,#98953);
#80591=AXIS2_PLACEMENT_3D('',#226629,#98954,#98955);
#80592=AXIS2_PLACEMENT_3D('',#226631,#98956,#98957);
#80593=AXIS2_PLACEMENT_3D('',#226634,#98959,#98960);
#80594=AXIS2_PLACEMENT_3D('',#226635,#98961,#98962);
#80595=AXIS2_PLACEMENT_3D('',#226645,#98968,#98969);
#80596=AXIS2_PLACEMENT_3D('',#226655,#98975,#98976);
#80597=AXIS2_PLACEMENT_3D('',#226661,#98980,#98981);
#80598=AXIS2_PLACEMENT_3D('',#226667,#98985,#98986);
#80599=AXIS2_PLACEMENT_3D('',#226673,#98990,#98991);
#80600=AXIS2_PLACEMENT_3D('',#226677,#98994,#98995);
#80601=AXIS2_PLACEMENT_3D('',#226682,#98999,#99000);
#80602=AXIS2_PLACEMENT_3D('',#226684,#99002,#99003);
#80603=AXIS2_PLACEMENT_3D('',#226686,#99004,#99005);
#80604=AXIS2_PLACEMENT_3D('',#226691,#99006,#99007);
#80605=AXIS2_PLACEMENT_3D('',#226741,#99008,#99009);
#80606=AXIS2_PLACEMENT_3D('',#226810,#99010,#99011);
#80607=AXIS2_PLACEMENT_3D('',#226811,#99012,#99013);
#80608=AXIS2_PLACEMENT_3D('',#226813,#99014,#99015);
#80609=AXIS2_PLACEMENT_3D('',#226815,#99016,#99017);
#80610=AXIS2_PLACEMENT_3D('',#226817,#99019,#99020);
#80611=AXIS2_PLACEMENT_3D('',#226819,#99021,#99022);
#80612=AXIS2_PLACEMENT_3D('',#226821,#99023,#99024);
#80613=AXIS2_PLACEMENT_3D('',#226884,#99025,#99026);
#80614=AXIS2_PLACEMENT_3D('',#226902,#99027,#99028);
#80615=AXIS2_PLACEMENT_3D('',#226905,#99030,#99031);
#80616=AXIS2_PLACEMENT_3D('',#227067,#99032,#99033);
#80617=AXIS2_PLACEMENT_3D('',#227072,#99034,#99035);
#80618=AXIS2_PLACEMENT_3D('',#227082,#99036,#99037);
#80619=AXIS2_PLACEMENT_3D('',#227083,#99038,#99039);
#80620=AXIS2_PLACEMENT_3D('',#227138,#99041,#99042);
#80621=AXIS2_PLACEMENT_3D('',#227200,#99043,#99044);
#80622=AXIS2_PLACEMENT_3D('',#227203,#99046,#99047);
#80623=AXIS2_PLACEMENT_3D('',#227204,#99048,#99049);
#80624=AXIS2_PLACEMENT_3D('',#227211,#99050,#99051);
#80625=AXIS2_PLACEMENT_3D('',#227223,#99053,#99054);
#80626=AXIS2_PLACEMENT_3D('',#227265,#99056,#99057);
#80627=AXIS2_PLACEMENT_3D('',#227266,#99058,#99059);
#80628=AXIS2_PLACEMENT_3D('',#227267,#99060,#99061);
#80629=AXIS2_PLACEMENT_3D('',#227269,#99062,#99063);
#80630=AXIS2_PLACEMENT_3D('',#227271,#99065,#99066);
#80631=AXIS2_PLACEMENT_3D('',#227273,#99067,#99068);
#80632=AXIS2_PLACEMENT_3D('',#227274,#99069,#99070);
#80633=AXIS2_PLACEMENT_3D('',#227292,#99071,#99072);
#80634=AXIS2_PLACEMENT_3D('',#227294,#99073,#99074);
#80635=AXIS2_PLACEMENT_3D('',#227295,#99075,#99076);
#80636=AXIS2_PLACEMENT_3D('',#227317,#99077,#99078);
#80637=AXIS2_PLACEMENT_3D('',#227318,#99079,#99080);
#80638=AXIS2_PLACEMENT_3D('',#227336,#99081,#99082);
#80639=AXIS2_PLACEMENT_3D('',#227337,#99083,#99084);
#80640=AXIS2_PLACEMENT_3D('',#227355,#99085,#99086);
#80641=AXIS2_PLACEMENT_3D('',#227356,#99087,#99088);
#80642=AXIS2_PLACEMENT_3D('',#227473,#99089,#99090);
#80643=AXIS2_PLACEMENT_3D('',#227475,#99091,#99092);
#80644=AXIS2_PLACEMENT_3D('',#227478,#99094,#99095);
#80645=AXIS2_PLACEMENT_3D('',#227479,#99096,#99097);
#80646=AXIS2_PLACEMENT_3D('',#227485,#99101,#99102);
#80647=AXIS2_PLACEMENT_3D('',#227490,#99104,#99105);
#80648=AXIS2_PLACEMENT_3D('',#227493,#99107,#99108);
#80649=AXIS2_PLACEMENT_3D('',#227494,#99109,#99110);
#80650=AXIS2_PLACEMENT_3D('',#227503,#99113,#99114);
#80651=AXIS2_PLACEMENT_3D('',#227505,#99115,#99116);
#80652=AXIS2_PLACEMENT_3D('',#227507,#99118,#99119);
#80653=AXIS2_PLACEMENT_3D('',#227509,#99120,#99121);
#80654=AXIS2_PLACEMENT_3D('',#227511,#99123,#99124);
#80655=AXIS2_PLACEMENT_3D('',#227514,#99126,#99127);
#80656=AXIS2_PLACEMENT_3D('',#227515,#99128,#99129);
#80657=AXIS2_PLACEMENT_3D('',#227519,#99132,#99133);
#80658=AXIS2_PLACEMENT_3D('',#227525,#99137,#99138);
#80659=AXIS2_PLACEMENT_3D('',#227527,#99139,#99140);
#80660=AXIS2_PLACEMENT_3D('',#227532,#99141,#99142);
#80661=AXIS2_PLACEMENT_3D('',#227534,#99143,#99144);
#80662=AXIS2_PLACEMENT_3D('',#227536,#99146,#99147);
#80663=AXIS2_PLACEMENT_3D('',#227548,#99148,#99149);
#80664=AXIS2_PLACEMENT_3D('',#227549,#99150,#99151);
#80665=AXIS2_PLACEMENT_3D('',#227553,#99154,#99155);
#80666=AXIS2_PLACEMENT_3D('',#227562,#99158,#99159);
#80667=AXIS2_PLACEMENT_3D('',#227564,#99160,#99161);
#80668=AXIS2_PLACEMENT_3D('',#227566,#99163,#99164);
#80669=AXIS2_PLACEMENT_3D('',#227569,#99166,#99167);
#80670=AXIS2_PLACEMENT_3D('',#227570,#99168,#99169);
#80671=AXIS2_PLACEMENT_3D('',#227572,#99170,#99171);
#80672=AXIS2_PLACEMENT_3D('',#227574,#99173,#99174);
#80673=AXIS2_PLACEMENT_3D('',#227577,#99176,#99177);
#80674=AXIS2_PLACEMENT_3D('',#227578,#99178,#99179);
#80675=AXIS2_PLACEMENT_3D('',#227582,#99182,#99183);
#80676=AXIS2_PLACEMENT_3D('',#227588,#99187,#99188);
#80677=AXIS2_PLACEMENT_3D('',#227590,#99189,#99190);
#80678=AXIS2_PLACEMENT_3D('',#227592,#99192,#99193);
#80679=AXIS2_PLACEMENT_3D('',#227594,#99194,#99195);
#80680=AXIS2_PLACEMENT_3D('',#227596,#99197,#99198);
#80681=AXIS2_PLACEMENT_3D('',#227608,#99199,#99200);
#80682=AXIS2_PLACEMENT_3D('',#227609,#99201,#99202);
#80683=AXIS2_PLACEMENT_3D('',#227613,#99205,#99206);
#80684=AXIS2_PLACEMENT_3D('',#227622,#99209,#99210);
#80685=AXIS2_PLACEMENT_3D('',#227630,#99212,#99213);
#80686=AXIS2_PLACEMENT_3D('',#227631,#99214,#99215);
#80687=AXIS2_PLACEMENT_3D('',#227637,#99219,#99220);
#80688=AXIS2_PLACEMENT_3D('',#227645,#99222,#99223);
#80689=AXIS2_PLACEMENT_3D('',#227646,#99224,#99225);
#80690=AXIS2_PLACEMENT_3D('',#227650,#99228,#99229);
#80691=AXIS2_PLACEMENT_3D('',#227656,#99233,#99234);
#80692=AXIS2_PLACEMENT_3D('',#227658,#99235,#99236);
#80693=AXIS2_PLACEMENT_3D('',#227665,#99238,#99239);
#80694=AXIS2_PLACEMENT_3D('',#227667,#99240,#99241);
#80695=AXIS2_PLACEMENT_3D('',#227669,#99243,#99244);
#80696=AXIS2_PLACEMENT_3D('',#227672,#99246,#99247);
#80697=AXIS2_PLACEMENT_3D('',#227673,#99248,#99249);
#80698=AXIS2_PLACEMENT_3D('',#227677,#99252,#99253);
#80699=AXIS2_PLACEMENT_3D('',#227683,#99257,#99258);
#80700=AXIS2_PLACEMENT_3D('',#227688,#99261,#99262);
#80701=AXIS2_PLACEMENT_3D('',#227689,#99263,#99264);
#80702=AXIS2_PLACEMENT_3D('',#227695,#99267,#99268);
#80703=AXIS2_PLACEMENT_3D('',#227797,#99271,#99272);
#80704=AXIS2_PLACEMENT_3D('',#227799,#99273,#99274);
#80705=AXIS2_PLACEMENT_3D('',#227800,#99275,#99276);
#80706=AXIS2_PLACEMENT_3D('',#227940,#99277,#99278);
#80707=AXIS2_PLACEMENT_3D('',#227949,#99280,#99281);
#80708=AXIS2_PLACEMENT_3D('',#227951,#99282,#99283);
#80709=AXIS2_PLACEMENT_3D('',#227954,#99285,#99286);
#80710=AXIS2_PLACEMENT_3D('',#227955,#99287,#99288);
#80711=AXIS2_PLACEMENT_3D('',#227957,#99289,#99290);
#80712=AXIS2_PLACEMENT_3D('',#227958,#99291,#99292);
#80713=AXIS2_PLACEMENT_3D('',#227959,#99293,#99294);
#80714=AXIS2_PLACEMENT_3D('',#227965,#99295,#99296);
#80715=AXIS2_PLACEMENT_3D('',#227967,#99297,#99298);
#80716=AXIS2_PLACEMENT_3D('',#228056,#99299,#99300);
#80717=AXIS2_PLACEMENT_3D('',#228058,#99301,#99302);
#80718=AXIS2_PLACEMENT_3D('',#228060,#99303,#99304);
#80719=AXIS2_PLACEMENT_3D('',#228121,#99305,#99306);
#80720=AXIS2_PLACEMENT_3D('',#228151,#99307,#99308);
#80721=AXIS2_PLACEMENT_3D('',#228152,#99309,#99310);
#80722=AXIS2_PLACEMENT_3D('',#228153,#99311,#99312);
#80723=AXIS2_PLACEMENT_3D('',#228156,#99314,#99315);
#80724=AXIS2_PLACEMENT_3D('',#228678,#99316,#99317);
#80725=AXIS2_PLACEMENT_3D('',#228704,#99318,#99319);
#80726=AXIS2_PLACEMENT_3D('',#228706,#99320,#99321);
#80727=AXIS2_PLACEMENT_3D('',#228708,#99322,#99323);
#80728=AXIS2_PLACEMENT_3D('',#228812,#99324,#99325);
#80729=AXIS2_PLACEMENT_3D('',#228815,#99326,#99327);
#80730=AXIS2_PLACEMENT_3D('',#228872,#99328,#99329);
#80731=AXIS2_PLACEMENT_3D('',#228874,#99330,#99331);
#80732=AXIS2_PLACEMENT_3D('',#228921,#99332,#99333);
#80733=AXIS2_PLACEMENT_3D('',#228922,#99334,#99335);
#80734=AXIS2_PLACEMENT_3D('',#228925,#99336,#99337);
#80735=AXIS2_PLACEMENT_3D('',#228927,#99338,#99339);
#80736=AXIS2_PLACEMENT_3D('',#228929,#99340,#99341);
#80737=AXIS2_PLACEMENT_3D('',#228930,#99342,#99343);
#80738=AXIS2_PLACEMENT_3D('',#228931,#99344,#99345);
#80739=AXIS2_PLACEMENT_3D('',#228934,#99346,#99347);
#80740=AXIS2_PLACEMENT_3D('',#228936,#99348,#99349);
#80741=AXIS2_PLACEMENT_3D('',#228938,#99350,#99351);
#80742=AXIS2_PLACEMENT_3D('',#228939,#99352,#99353);
#80743=AXIS2_PLACEMENT_3D('',#228940,#99354,#99355);
#80744=AXIS2_PLACEMENT_3D('',#228942,#99356,#99357);
#80745=AXIS2_PLACEMENT_3D('',#228944,#99358,#99359);
#80746=AXIS2_PLACEMENT_3D('',#228945,#99360,#99361);
#80747=AXIS2_PLACEMENT_3D('',#228946,#99362,#99363);
#80748=AXIS2_PLACEMENT_3D('',#228948,#99364,#99365);
#80749=AXIS2_PLACEMENT_3D('',#228950,#99367,#99368);
#80750=AXIS2_PLACEMENT_3D('',#228954,#99370,#99371);
#80751=AXIS2_PLACEMENT_3D('',#228956,#99373,#99374);
#80752=AXIS2_PLACEMENT_3D('',#228962,#99375,#99376);
#80753=AXIS2_PLACEMENT_3D('',#228963,#99377,#99378);
#80754=AXIS2_PLACEMENT_3D('',#228967,#99381,#99382);
#80755=AXIS2_PLACEMENT_3D('',#228972,#99384,#99385);
#80756=AXIS2_PLACEMENT_3D('',#228975,#99387,#99388);
#80757=AXIS2_PLACEMENT_3D('',#228976,#99389,#99390);
#80758=AXIS2_PLACEMENT_3D('',#228977,#99391,#99392);
#80759=AXIS2_PLACEMENT_3D('',#228983,#99393,#99394);
#80760=AXIS2_PLACEMENT_3D('',#229016,#99396,#99397);
#80761=AXIS2_PLACEMENT_3D('',#229017,#99398,#99399);
#80762=AXIS2_PLACEMENT_3D('',#229018,#99400,#99401);
#80763=AXIS2_PLACEMENT_3D('',#229019,#99402,#99403);
#80764=AXIS2_PLACEMENT_3D('',#229021,#99404,#99405);
#80765=AXIS2_PLACEMENT_3D('',#229040,#99406,#99407);
#80766=AXIS2_PLACEMENT_3D('',#229042,#99408,#99409);
#80767=AXIS2_PLACEMENT_3D('',#229044,#99411,#99412);
#80768=AXIS2_PLACEMENT_3D('',#229045,#99413,#99414);
#80769=AXIS2_PLACEMENT_3D('',#229046,#99415,#99416);
#80770=AXIS2_PLACEMENT_3D('',#229048,#99417,#99418);
#80771=AXIS2_PLACEMENT_3D('',#229049,#99419,#99420);
#80772=AXIS2_PLACEMENT_3D('',#229053,#99423,#99424);
#80773=AXIS2_PLACEMENT_3D('',#229055,#99425,#99426);
#80774=AXIS2_PLACEMENT_3D('',#229057,#99428,#99429);
#80775=AXIS2_PLACEMENT_3D('',#229062,#99433,#99434);
#80776=AXIS2_PLACEMENT_3D('',#229064,#99435,#99436);
#80777=AXIS2_PLACEMENT_3D('',#229066,#99438,#99439);
#80778=AXIS2_PLACEMENT_3D('',#229074,#99444,#99445);
#80779=AXIS2_PLACEMENT_3D('',#229083,#99450,#99451);
#80780=AXIS2_PLACEMENT_3D('',#229084,#99452,#99453);
#80781=AXIS2_PLACEMENT_3D('',#229085,#99454,#99455);
#80782=AXIS2_PLACEMENT_3D('',#229086,#99456,#99457);
#80783=AXIS2_PLACEMENT_3D('',#229090,#99459,#99460);
#80784=AXIS2_PLACEMENT_3D('',#229092,#99462,#99463);
#80785=AXIS2_PLACEMENT_3D('',#229097,#99467,#99468);
#80786=AXIS2_PLACEMENT_3D('',#229099,#99469,#99470);
#80787=AXIS2_PLACEMENT_3D('',#229101,#99472,#99473);
#80788=AXIS2_PLACEMENT_3D('',#229105,#99476,#99477);
#80789=AXIS2_PLACEMENT_3D('',#229107,#99478,#99479);
#80790=AXIS2_PLACEMENT_3D('',#229109,#99481,#99482);
#80791=AXIS2_PLACEMENT_3D('',#229112,#99483,#99484);
#80792=AXIS2_PLACEMENT_3D('',#229114,#99485,#99486);
#80793=AXIS2_PLACEMENT_3D('',#229116,#99487,#99488);
#80794=AXIS2_PLACEMENT_3D('',#229123,#99489,#99490);
#80795=AXIS2_PLACEMENT_3D('',#229132,#99495,#99496);
#80796=AXIS2_PLACEMENT_3D('',#229134,#99497,#99498);
#80797=AXIS2_PLACEMENT_3D('',#229136,#99499,#99500);
#80798=AXIS2_PLACEMENT_3D('',#229138,#99502,#99503);
#80799=AXIS2_PLACEMENT_3D('',#229143,#99507,#99508);
#80800=AXIS2_PLACEMENT_3D('',#229156,#99510,#99511);
#80801=AXIS2_PLACEMENT_3D('',#229157,#99512,#99513);
#80802=AXIS2_PLACEMENT_3D('',#229158,#99514,#99515);
#80803=AXIS2_PLACEMENT_3D('',#229159,#99516,#99517);
#80804=AXIS2_PLACEMENT_3D('',#229310,#99522,#99523);
#80805=AXIS2_PLACEMENT_3D('',#229600,#99524,#99525);
#80806=AXIS2_PLACEMENT_3D('',#229602,#99526,#99527);
#80807=AXIS2_PLACEMENT_3D('',#229801,#99529,#99530);
#80808=AXIS2_PLACEMENT_3D('',#229825,#99531,#99532);
#80809=AXIS2_PLACEMENT_3D('',#229878,#99534,#99535);
#80810=AXIS2_PLACEMENT_3D('',#229879,#99536,#99537);
#80811=AXIS2_PLACEMENT_3D('',#229880,#99538,#99539);
#80812=AXIS2_PLACEMENT_3D('',#229881,#99540,#99541);
#80813=AXIS2_PLACEMENT_3D('',#229884,#99542,#99543);
#80814=AXIS2_PLACEMENT_3D('',#229887,#99546,#99547);
#80815=AXIS2_PLACEMENT_3D('',#229890,#99550,#99551);
#80816=AXIS2_PLACEMENT_3D('',#229892,#99552,#99553);
#80817=AXIS2_PLACEMENT_3D('',#229946,#99554,#99555);
#80818=AXIS2_PLACEMENT_3D('',#229947,#99556,#99557);
#80819=AXIS2_PLACEMENT_3D('',#229952,#99561,#99562);
#80820=AXIS2_PLACEMENT_3D('',#229954,#99563,#99564);
#80821=AXIS2_PLACEMENT_3D('',#229989,#99565,#99566);
#80822=AXIS2_PLACEMENT_3D('',#229990,#99567,#99568);
#80823=AXIS2_PLACEMENT_3D('',#229992,#99569,#99570);
#80824=AXIS2_PLACEMENT_3D('',#229994,#99572,#99573);
#80825=AXIS2_PLACEMENT_3D('',#229996,#99574,#99575);
#80826=AXIS2_PLACEMENT_3D('',#229998,#99576,#99577);
#80827=AXIS2_PLACEMENT_3D('',#229999,#99578,#99579);
#80828=AXIS2_PLACEMENT_3D('',#230000,#99580,#99581);
#80829=AXIS2_PLACEMENT_3D('',#230001,#99582,#99583);
#80830=AXIS2_PLACEMENT_3D('',#230002,#99584,#99585);
#80831=AXIS2_PLACEMENT_3D('',#230003,#99586,#99587);
#80832=AXIS2_PLACEMENT_3D('',#230006,#99588,#99589);
#80833=AXIS2_PLACEMENT_3D('',#230009,#99592,#99593);
#80834=AXIS2_PLACEMENT_3D('',#230012,#99594,#99595);
#80835=AXIS2_PLACEMENT_3D('',#230014,#99596,#99597);
#80836=AXIS2_PLACEMENT_3D('',#230016,#99598,#99599);
#80837=AXIS2_PLACEMENT_3D('',#230018,#99600,#99601);
#80838=AXIS2_PLACEMENT_3D('',#230019,#99602,#99603);
#80839=AXIS2_PLACEMENT_3D('',#230020,#99604,#99605);
#80840=AXIS2_PLACEMENT_3D('',#230023,#99608,#99609);
#80841=AXIS2_PLACEMENT_3D('',#230026,#99610,#99611);
#80842=AXIS2_PLACEMENT_3D('',#230032,#99613,#99614);
#80843=AXIS2_PLACEMENT_3D('',#230034,#99615,#99616);
#80844=AXIS2_PLACEMENT_3D('',#230036,#99617,#99618);
#80845=AXIS2_PLACEMENT_3D('',#230041,#99619,#99620);
#80846=AXIS2_PLACEMENT_3D('',#230044,#99621,#99622);
#80847=AXIS2_PLACEMENT_3D('',#230048,#99624,#99625);
#80848=AXIS2_PLACEMENT_3D('',#230050,#99627,#99628);
#80849=AXIS2_PLACEMENT_3D('',#230052,#99629,#99630);
#80850=AXIS2_PLACEMENT_3D('',#230053,#99631,#99632);
#80851=AXIS2_PLACEMENT_3D('',#230054,#99633,#99634);
#80852=AXIS2_PLACEMENT_3D('',#230055,#99635,#99636);
#80853=AXIS2_PLACEMENT_3D('',#230058,#99637,#99638);
#80854=AXIS2_PLACEMENT_3D('',#230062,#99640,#99641);
#80855=AXIS2_PLACEMENT_3D('',#230064,#99643,#99644);
#80856=AXIS2_PLACEMENT_3D('',#230067,#99645,#99646);
#80857=AXIS2_PLACEMENT_3D('',#230071,#99648,#99649);
#80858=AXIS2_PLACEMENT_3D('',#230073,#99651,#99652);
#80859=AXIS2_PLACEMENT_3D('',#230074,#99653,#99654);
#80860=AXIS2_PLACEMENT_3D('',#230076,#99655,#99656);
#80861=AXIS2_PLACEMENT_3D('',#230078,#99657,#99658);
#80862=AXIS2_PLACEMENT_3D('',#230080,#99659,#99660);
#80863=AXIS2_PLACEMENT_3D('',#230082,#99661,#99662);
#80864=AXIS2_PLACEMENT_3D('',#230084,#99664,#99665);
#80865=AXIS2_PLACEMENT_3D('',#230086,#99666,#99667);
#80866=AXIS2_PLACEMENT_3D('',#230089,#99669,#99670);
#80867=AXIS2_PLACEMENT_3D('',#230090,#99671,#99672);
#80868=AXIS2_PLACEMENT_3D('',#230093,#99673,#99674);
#80869=AXIS2_PLACEMENT_3D('',#230097,#99676,#99677);
#80870=AXIS2_PLACEMENT_3D('',#230099,#99679,#99680);
#80871=AXIS2_PLACEMENT_3D('',#230102,#99681,#99682);
#80872=AXIS2_PLACEMENT_3D('',#230106,#99684,#99685);
#80873=AXIS2_PLACEMENT_3D('',#230108,#99687,#99688);
#80874=AXIS2_PLACEMENT_3D('',#230110,#99690,#99691);
#80875=AXIS2_PLACEMENT_3D('',#230112,#99692,#99693);
#80876=AXIS2_PLACEMENT_3D('',#230113,#99694,#99695);
#80877=AXIS2_PLACEMENT_3D('',#230114,#99696,#99697);
#80878=AXIS2_PLACEMENT_3D('',#230116,#99698,#99699);
#80879=AXIS2_PLACEMENT_3D('',#230119,#99701,#99702);
#80880=AXIS2_PLACEMENT_3D('',#230120,#99703,#99704);
#80881=AXIS2_PLACEMENT_3D('',#230121,#99705,#99706);
#80882=AXIS2_PLACEMENT_3D('',#230122,#99707,#99708);
#80883=AXIS2_PLACEMENT_3D('',#230123,#99709,#99710);
#80884=AXIS2_PLACEMENT_3D('',#230124,#99711,#99712);
#80885=AXIS2_PLACEMENT_3D('',#230126,#99713,#99714);
#80886=AXIS2_PLACEMENT_3D('',#230132,#99715,#99716);
#80887=AXIS2_PLACEMENT_3D('',#230133,#99717,#99718);
#80888=AXIS2_PLACEMENT_3D('',#230135,#99719,#99720);
#80889=AXIS2_PLACEMENT_3D('',#230151,#99721,#99722);
#80890=AXIS2_PLACEMENT_3D('',#230152,#99723,#99724);
#80891=AXIS2_PLACEMENT_3D('',#230153,#99725,#99726);
#80892=AXIS2_PLACEMENT_3D('',#230188,#99730,#99731);
#80893=AXIS2_PLACEMENT_3D('',#230191,#99734,#99735);
#80894=AXIS2_PLACEMENT_3D('',#230193,#99736,#99737);
#80895=AXIS2_PLACEMENT_3D('',#230198,#99738,#99739);
#80896=AXIS2_PLACEMENT_3D('',#230200,#99740,#99741);
#80897=AXIS2_PLACEMENT_3D('',#230313,#99742,#99743);
#80898=AXIS2_PLACEMENT_3D('',#230357,#99744,#99745);
#80899=AXIS2_PLACEMENT_3D('',#230359,#99746,#99747);
#80900=AXIS2_PLACEMENT_3D('',#230371,#99749,#99750);
#80901=AXIS2_PLACEMENT_3D('',#230372,#99751,#99752);
#80902=AXIS2_PLACEMENT_3D('',#230373,#99753,#99754);
#80903=AXIS2_PLACEMENT_3D('',#230504,#99756,#99757);
#80904=AXIS2_PLACEMENT_3D('',#230506,#99758,#99759);
#80905=AXIS2_PLACEMENT_3D('',#230511,#99760,#99761);
#80906=AXIS2_PLACEMENT_3D('',#230513,#99762,#99763);
#80907=AXIS2_PLACEMENT_3D('',#230518,#99764,#99765);
#80908=AXIS2_PLACEMENT_3D('',#230519,#99766,#99767);
#80909=AXIS2_PLACEMENT_3D('',#230520,#99768,#99769);
#80910=AXIS2_PLACEMENT_3D('',#230525,#99773,#99774);
#80911=AXIS2_PLACEMENT_3D('',#230527,#99775,#99776);
#80912=AXIS2_PLACEMENT_3D('',#230529,#99778,#99779);
#80913=AXIS2_PLACEMENT_3D('',#230531,#99781,#99782);
#80914=AXIS2_PLACEMENT_3D('',#230534,#99784,#99785);
#80915=AXIS2_PLACEMENT_3D('',#230535,#99786,#99787);
#80916=AXIS2_PLACEMENT_3D('',#230536,#99788,#99789);
#80917=AXIS2_PLACEMENT_3D('',#230537,#99790,#99791);
#80918=AXIS2_PLACEMENT_3D('',#230541,#99794,#99795);
#80919=AXIS2_PLACEMENT_3D('',#230542,#99796,#99797);
#80920=AXIS2_PLACEMENT_3D('',#230543,#99798,#99799);
#80921=AXIS2_PLACEMENT_3D('',#230546,#99801,#99802);
#80922=AXIS2_PLACEMENT_3D('',#230547,#99803,#99804);
#80923=AXIS2_PLACEMENT_3D('',#230549,#99805,#99806);
#80924=AXIS2_PLACEMENT_3D('',#230551,#99808,#99809);
#80925=AXIS2_PLACEMENT_3D('',#230553,#99811,#99812);
#80926=AXIS2_PLACEMENT_3D('',#230554,#99813,#99814);
#80927=AXIS2_PLACEMENT_3D('',#230555,#99815,#99816);
#80928=AXIS2_PLACEMENT_3D('',#230559,#99818,#99819);
#80929=AXIS2_PLACEMENT_3D('',#230560,#99820,#99821);
#80930=AXIS2_PLACEMENT_3D('',#230561,#99822,#99823);
#80931=AXIS2_PLACEMENT_3D('',#230570,#99828,#99829);
#80932=AXIS2_PLACEMENT_3D('',#230572,#99830,#99831);
#80933=AXIS2_PLACEMENT_3D('',#230574,#99832,#99833);
#80934=AXIS2_PLACEMENT_3D('',#230576,#99835,#99836);
#80935=AXIS2_PLACEMENT_3D('',#230578,#99838,#99839);
#80936=AXIS2_PLACEMENT_3D('',#230580,#99840,#99841);
#80937=AXIS2_PLACEMENT_3D('',#230582,#99842,#99843);
#80938=AXIS2_PLACEMENT_3D('',#230583,#99844,#99845);
#80939=AXIS2_PLACEMENT_3D('',#230585,#99846,#99847);
#80940=AXIS2_PLACEMENT_3D('',#230586,#99848,#99849);
#80941=AXIS2_PLACEMENT_3D('',#230587,#99850,#99851);
#80942=AXIS2_PLACEMENT_3D('',#230589,#99852,#99853);
#80943=AXIS2_PLACEMENT_3D('',#230591,#99854,#99855);
#80944=AXIS2_PLACEMENT_3D('',#230592,#99856,#99857);
#80945=AXIS2_PLACEMENT_3D('',#230593,#99858,#99859);
#80946=AXIS2_PLACEMENT_3D('',#230594,#99860,#99861);
#80947=AXIS2_PLACEMENT_3D('',#230597,#99863,#99864);
#80948=AXIS2_PLACEMENT_3D('',#230598,#99865,#99866);
#80949=AXIS2_PLACEMENT_3D('',#230599,#99867,#99868);
#80950=AXIS2_PLACEMENT_3D('',#230600,#99869,#99870);
#80951=AXIS2_PLACEMENT_3D('',#230601,#99871,#99872);
#80952=AXIS2_PLACEMENT_3D('',#230602,#99873,#99874);
#80953=AXIS2_PLACEMENT_3D('',#230603,#99875,#99876);
#80954=AXIS2_PLACEMENT_3D('',#230604,#99877,#99878);
#80955=AXIS2_PLACEMENT_3D('',#230605,#99879,#99880);
#80956=AXIS2_PLACEMENT_3D('',#230606,#99881,#99882);
#80957=AXIS2_PLACEMENT_3D('',#230619,#99883,#99884);
#80958=AXIS2_PLACEMENT_3D('',#230620,#99885,#99886);
#80959=AXIS2_PLACEMENT_3D('',#230621,#99887,#99888);
#80960=AXIS2_PLACEMENT_3D('',#230622,#99889,#99890);
#80961=AXIS2_PLACEMENT_3D('',#230623,#99891,#99892);
#80962=AXIS2_PLACEMENT_3D('',#230624,#99893,#99894);
#80963=AXIS2_PLACEMENT_3D('',#230690,#99895,#99896);
#80964=AXIS2_PLACEMENT_3D('',#230691,#99897,#99898);
#80965=AXIS2_PLACEMENT_3D('',#230692,#99899,#99900);
#80966=AXIS2_PLACEMENT_3D('',#230693,#99901,#99902);
#80967=AXIS2_PLACEMENT_3D('',#230694,#99903,#99904);
#80968=AXIS2_PLACEMENT_3D('',#230697,#99907,#99908);
#80969=AXIS2_PLACEMENT_3D('',#230698,#99909,#99910);
#80970=AXIS2_PLACEMENT_3D('',#230699,#99911,#99912);
#80971=AXIS2_PLACEMENT_3D('',#230700,#99913,#99914);
#80972=AXIS2_PLACEMENT_3D('',#230701,#99915,#99916);
#80973=AXIS2_PLACEMENT_3D('',#230702,#99917,#99918);
#80974=AXIS2_PLACEMENT_3D('',#230703,#99919,#99920);
#80975=AXIS2_PLACEMENT_3D('',#230704,#99921,#99922);
#80976=AXIS2_PLACEMENT_3D('',#230705,#99923,#99924);
#80977=AXIS2_PLACEMENT_3D('',#230706,#99925,#99926);
#80978=AXIS2_PLACEMENT_3D('',#230707,#99927,#99928);
#80979=AXIS2_PLACEMENT_3D('',#230708,#99929,#99930);
#80980=AXIS2_PLACEMENT_3D('',#230709,#99931,#99932);
#80981=AXIS2_PLACEMENT_3D('',#230710,#99933,#99934);
#80982=AXIS2_PLACEMENT_3D('',#230711,#99935,#99936);
#80983=AXIS2_PLACEMENT_3D('',#230712,#99937,#99938);
#80984=AXIS2_PLACEMENT_3D('',#230713,#99939,#99940);
#80985=AXIS2_PLACEMENT_3D('',#230714,#99941,#99942);
#80986=AXIS2_PLACEMENT_3D('',#230715,#99943,#99944);
#80987=AXIS2_PLACEMENT_3D('',#230717,#99946,#99947);
#80988=AXIS2_PLACEMENT_3D('',#230718,#99948,#99949);
#80989=AXIS2_PLACEMENT_3D('',#230719,#99950,#99951);
#80990=AXIS2_PLACEMENT_3D('',#230721,#99952,#99953);
#80991=AXIS2_PLACEMENT_3D('',#230723,#99955,#99956);
#80992=AXIS2_PLACEMENT_3D('',#230725,#99958,#99959);
#80993=AXIS2_PLACEMENT_3D('',#230727,#99961,#99962);
#80994=AXIS2_PLACEMENT_3D('',#230728,#99963,#99964);
#80995=AXIS2_PLACEMENT_3D('',#230729,#99965,#99966);
#80996=AXIS2_PLACEMENT_3D('',#230730,#99967,#99968);
#80997=AXIS2_PLACEMENT_3D('',#230731,#99969,#99970);
#80998=AXIS2_PLACEMENT_3D('',#230732,#99971,#99972);
#80999=AXIS2_PLACEMENT_3D('',#230733,#99973,#99974);
#81000=AXIS2_PLACEMENT_3D('',#230734,#99975,#99976);
#81001=AXIS2_PLACEMENT_3D('',#230735,#99977,#99978);
#81002=AXIS2_PLACEMENT_3D('',#230737,#99979,#99980);
#81003=AXIS2_PLACEMENT_3D('',#230739,#99982,#99983);
#81004=AXIS2_PLACEMENT_3D('',#230741,#99984,#99985);
#81005=AXIS2_PLACEMENT_3D('',#230743,#99987,#99988);
#81006=AXIS2_PLACEMENT_3D('',#230747,#99991,#99992);
#81007=AXIS2_PLACEMENT_3D('',#230751,#99995,#99996);
#81008=AXIS2_PLACEMENT_3D('',#230755,#99999,#100000);
#81009=AXIS2_PLACEMENT_3D('',#230762,#100002,#100003);
#81010=AXIS2_PLACEMENT_3D('',#230764,#100004,#100005);
#81011=AXIS2_PLACEMENT_3D('',#230769,#100006,#100007);
#81012=AXIS2_PLACEMENT_3D('',#230773,#100010,#100011);
#81013=AXIS2_PLACEMENT_3D('',#230775,#100013,#100014);
#81014=AXIS2_PLACEMENT_3D('',#230777,#100016,#100017);
#81015=AXIS2_PLACEMENT_3D('',#230778,#100018,#100019);
#81016=AXIS2_PLACEMENT_3D('',#230787,#100024,#100025);
#81017=AXIS2_PLACEMENT_3D('',#230796,#100030,#100031);
#81018=AXIS2_PLACEMENT_3D('',#230805,#100036,#100037);
#81019=AXIS2_PLACEMENT_3D('',#230811,#100041,#100042);
#81020=AXIS2_PLACEMENT_3D('',#230823,#100046,#100047);
#81021=AXIS2_PLACEMENT_3D('',#230835,#100051,#100052);
#81022=AXIS2_PLACEMENT_3D('',#230841,#100055,#100056);
#81023=AXIS2_PLACEMENT_3D('',#230844,#100058,#100059);
#81024=AXIS2_PLACEMENT_3D('',#230845,#100060,#100061);
#81025=AXIS2_PLACEMENT_3D('',#230851,#100065,#100066);
#81026=AXIS2_PLACEMENT_3D('',#230855,#100068,#100069);
#81027=AXIS2_PLACEMENT_3D('',#230858,#100071,#100072);
#81028=AXIS2_PLACEMENT_3D('',#230869,#100076,#100077);
#81029=AXIS2_PLACEMENT_3D('',#230883,#100081,#100082);
#81030=AXIS2_PLACEMENT_3D('',#230889,#100085,#100086);
#81031=AXIS2_PLACEMENT_3D('',#230892,#100088,#100089);
#81032=AXIS2_PLACEMENT_3D('',#230893,#100090,#100091);
#81033=AXIS2_PLACEMENT_3D('',#230894,#100092,#100093);
#81034=AXIS2_PLACEMENT_3D('',#230895,#100094,#100095);
#81035=AXIS2_PLACEMENT_3D('',#230901,#100099,#100100);
#81036=AXIS2_PLACEMENT_3D('',#230910,#100105,#100106);
#81037=AXIS2_PLACEMENT_3D('',#230914,#100108,#100109);
#81038=AXIS2_PLACEMENT_3D('',#230920,#100113,#100114);
#81039=AXIS2_PLACEMENT_3D('',#230921,#100115,#100116);
#81040=AXIS2_PLACEMENT_3D('',#230922,#100117,#100118);
#81041=AXIS2_PLACEMENT_3D('',#230924,#100119,#100120);
#81042=AXIS2_PLACEMENT_3D('',#230927,#100122,#100123);
#81043=AXIS2_PLACEMENT_3D('',#230933,#100126,#100127);
#81044=AXIS2_PLACEMENT_3D('',#230937,#100129,#100130);
#81045=AXIS2_PLACEMENT_3D('',#230939,#100132,#100133);
#81046=AXIS2_PLACEMENT_3D('',#230940,#100134,#100135);
#81047=AXIS2_PLACEMENT_3D('',#230941,#100136,#100137);
#81048=AXIS2_PLACEMENT_3D('',#230943,#100139,#100140);
#81049=AXIS2_PLACEMENT_3D('',#230945,#100142,#100143);
#81050=AXIS2_PLACEMENT_3D('',#230946,#100144,#100145);
#81051=AXIS2_PLACEMENT_3D('',#230948,#100147,#100148);
#81052=AXIS2_PLACEMENT_3D('',#230950,#100150,#100151);
#81053=AXIS2_PLACEMENT_3D('',#230952,#100153,#100154);
#81054=AXIS2_PLACEMENT_3D('',#230954,#100156,#100157);
#81055=AXIS2_PLACEMENT_3D('',#230956,#100159,#100160);
#81056=AXIS2_PLACEMENT_3D('',#230958,#100162,#100163);
#81057=AXIS2_PLACEMENT_3D('',#230960,#100165,#100166);
#81058=AXIS2_PLACEMENT_3D('',#230963,#100168,#100169);
#81059=AXIS2_PLACEMENT_3D('',#230964,#100170,#100171);
#81060=AXIS2_PLACEMENT_3D('',#230970,#100175,#100176);
#81061=AXIS2_PLACEMENT_3D('',#230971,#100177,#100178);
#81062=AXIS2_PLACEMENT_3D('',#230972,#100179,#100180);
#81063=AXIS2_PLACEMENT_3D('',#230976,#100182,#100183);
#81064=AXIS2_PLACEMENT_3D('',#230978,#100185,#100186);
#81065=AXIS2_PLACEMENT_3D('',#230979,#100187,#100188);
#81066=AXIS2_PLACEMENT_3D('',#230980,#100189,#100190);
#81067=AXIS2_PLACEMENT_3D('',#230982,#100192,#100193);
#81068=AXIS2_PLACEMENT_3D('',#230984,#100195,#100196);
#81069=AXIS2_PLACEMENT_3D('placement',#230985,#100197,#100198);
#81070=AXIS2_PLACEMENT_3D('',#231020,#100201,#100202);
#81071=AXIS2_PLACEMENT_3D('',#231022,#100203,#100204);
#81072=AXIS2_PLACEMENT_3D('',#231024,#100205,#100206);
#81073=AXIS2_PLACEMENT_3D('',#231026,#100207,#100208);
#81074=AXIS2_PLACEMENT_3D('',#231051,#100213,#100214);
#81075=AXIS2_PLACEMENT_3D('',#231084,#100217,#100218);
#81076=AXIS2_PLACEMENT_3D('',#231086,#100219,#100220);
#81077=AXIS2_PLACEMENT_3D('',#231088,#100221,#100222);
#81078=AXIS2_PLACEMENT_3D('',#231111,#100227,#100228);
#81079=AXIS2_PLACEMENT_3D('',#231112,#100229,#100230);
#81080=AXIS2_PLACEMENT_3D('',#231114,#100231,#100232);
#81081=AXIS2_PLACEMENT_3D('',#231116,#100234,#100235);
#81082=AXIS2_PLACEMENT_3D('',#231118,#100236,#100237);
#81083=AXIS2_PLACEMENT_3D('',#231122,#100239,#100240);
#81084=AXIS2_PLACEMENT_3D('',#231124,#100241,#100242);
#81085=AXIS2_PLACEMENT_3D('',#231126,#100243,#100244);
#81086=AXIS2_PLACEMENT_3D('',#231128,#100245,#100246);
#81087=AXIS2_PLACEMENT_3D('',#231129,#100247,#100248);
#81088=AXIS2_PLACEMENT_3D('',#231130,#100249,#100250);
#81089=AXIS2_PLACEMENT_3D('',#231553,#100252,#100253);
#81090=AXIS2_PLACEMENT_3D('',#231556,#100254,#100255);
#81091=AXIS2_PLACEMENT_3D('',#231560,#100257,#100258);
#81092=AXIS2_PLACEMENT_3D('',#231564,#100260,#100261);
#81093=AXIS2_PLACEMENT_3D('',#231568,#100263,#100264);
#81094=AXIS2_PLACEMENT_3D('',#231574,#100267,#100268);
#81095=AXIS2_PLACEMENT_3D('',#231578,#100270,#100271);
#81096=AXIS2_PLACEMENT_3D('',#231582,#100273,#100274);
#81097=AXIS2_PLACEMENT_3D('',#231585,#100276,#100277);
#81098=AXIS2_PLACEMENT_3D('',#231586,#100278,#100279);
#81099=AXIS2_PLACEMENT_3D('',#231589,#100280,#100281);
#81100=AXIS2_PLACEMENT_3D('',#231593,#100283,#100284);
#81101=AXIS2_PLACEMENT_3D('',#231597,#100286,#100287);
#81102=AXIS2_PLACEMENT_3D('',#231601,#100289,#100290);
#81103=AXIS2_PLACEMENT_3D('',#231607,#100293,#100294);
#81104=AXIS2_PLACEMENT_3D('',#231611,#100296,#100297);
#81105=AXIS2_PLACEMENT_3D('',#231615,#100299,#100300);
#81106=AXIS2_PLACEMENT_3D('',#231618,#100302,#100303);
#81107=AXIS2_PLACEMENT_3D('',#231619,#100304,#100305);
#81108=AXIS2_PLACEMENT_3D('',#231622,#100308,#100309);
#81109=AXIS2_PLACEMENT_3D('',#231624,#100311,#100312);
#81110=AXIS2_PLACEMENT_3D('',#231626,#100314,#100315);
#81111=AXIS2_PLACEMENT_3D('',#231628,#100317,#100318);
#81112=AXIS2_PLACEMENT_3D('',#231630,#100320,#100321);
#81113=AXIS2_PLACEMENT_3D('',#231632,#100323,#100324);
#81114=AXIS2_PLACEMENT_3D('',#231634,#100326,#100327);
#81115=AXIS2_PLACEMENT_3D('',#231635,#100328,#100329);
#81116=AXIS2_PLACEMENT_3D('',#231641,#100333,#100334);
#81117=AXIS2_PLACEMENT_3D('',#231643,#100335,#100336);
#81118=AXIS2_PLACEMENT_3D('',#231645,#100338,#100339);
#81119=AXIS2_PLACEMENT_3D('',#231649,#100342,#100343);
#81120=AXIS2_PLACEMENT_3D('',#231651,#100344,#100345);
#81121=AXIS2_PLACEMENT_3D('',#231653,#100347,#100348);
#81122=AXIS2_PLACEMENT_3D('',#231657,#100351,#100352);
#81123=AXIS2_PLACEMENT_3D('',#231659,#100353,#100354);
#81124=AXIS2_PLACEMENT_3D('',#231661,#100356,#100357);
#81125=AXIS2_PLACEMENT_3D('',#231665,#100360,#100361);
#81126=AXIS2_PLACEMENT_3D('',#231666,#100362,#100363);
#81127=AXIS2_PLACEMENT_3D('',#231667,#100364,#100365);
#81128=AXIS2_PLACEMENT_3D('',#231676,#100370,#100371);
#81129=AXIS2_PLACEMENT_3D('',#231679,#100374,#100375);
#81130=AXIS2_PLACEMENT_3D('',#231681,#100377,#100378);
#81131=AXIS2_PLACEMENT_3D('',#231683,#100380,#100381);
#81132=AXIS2_PLACEMENT_3D('',#231684,#100382,#100383);
#81133=AXIS2_PLACEMENT_3D('',#231687,#100386,#100387);
#81134=AXIS2_PLACEMENT_3D('',#231689,#100389,#100390);
#81135=AXIS2_PLACEMENT_3D('',#231691,#100392,#100393);
#81136=AXIS2_PLACEMENT_3D('',#231693,#100395,#100396);
#81137=AXIS2_PLACEMENT_3D('',#231695,#100398,#100399);
#81138=AXIS2_PLACEMENT_3D('',#231697,#100401,#100402);
#81139=AXIS2_PLACEMENT_3D('',#231699,#100404,#100405);
#81140=AXIS2_PLACEMENT_3D('placement',#231700,#100406,#100407);
#81141=AXIS2_PLACEMENT_3D('',#231701,#100408,#100409);
#81142=AXIS2_PLACEMENT_3D('',#231703,#100410,#100411);
#81143=AXIS2_PLACEMENT_3D('',#231706,#100413,#100414);
#81144=AXIS2_PLACEMENT_3D('',#231707,#100415,#100416);
#81145=AXIS2_PLACEMENT_3D('',#231709,#100417,#100418);
#81146=AXIS2_PLACEMENT_3D('',#231712,#100420,#100421);
#81147=AXIS2_PLACEMENT_3D('',#231713,#100422,#100423);
#81148=AXIS2_PLACEMENT_3D('',#231714,#100424,#100425);
#81149=AXIS2_PLACEMENT_3D('placement',#231715,#100426,#100427);
#81150=AXIS2_PLACEMENT_3D('',#231716,#100428,#100429);
#81151=AXIS2_PLACEMENT_3D('',#231718,#100430,#100431);
#81152=AXIS2_PLACEMENT_3D('',#231721,#100433,#100434);
#81153=AXIS2_PLACEMENT_3D('',#231761,#100435,#100436);
#81154=AXIS2_PLACEMENT_3D('',#231763,#100437,#100438);
#81155=AXIS2_PLACEMENT_3D('',#231765,#100440,#100441);
#81156=AXIS2_PLACEMENT_3D('',#231767,#100442,#100443);
#81157=AXIS2_PLACEMENT_3D('',#231808,#100445,#100446);
#81158=AXIS2_PLACEMENT_3D('',#231810,#100447,#100448);
#81159=AXIS2_PLACEMENT_3D('',#231812,#100450,#100451);
#81160=AXIS2_PLACEMENT_3D('',#231814,#100452,#100453);
#81161=AXIS2_PLACEMENT_3D('',#231816,#100455,#100456);
#81162=AXIS2_PLACEMENT_3D('',#231818,#100457,#100458);
#81163=AXIS2_PLACEMENT_3D('',#231819,#100459,#100460);
#81164=AXIS2_PLACEMENT_3D('',#231821,#100461,#100462);
#81165=AXIS2_PLACEMENT_3D('',#231823,#100464,#100465);
#81166=AXIS2_PLACEMENT_3D('',#231825,#100466,#100467);
#81167=AXIS2_PLACEMENT_3D('',#231829,#100469,#100470);
#81168=AXIS2_PLACEMENT_3D('',#231833,#100472,#100473);
#81169=AXIS2_PLACEMENT_3D('',#231836,#100475,#100476);
#81170=AXIS2_PLACEMENT_3D('',#231837,#100477,#100478);
#81171=AXIS2_PLACEMENT_3D('',#231838,#100479,#100480);
#81172=AXIS2_PLACEMENT_3D('',#231841,#100481,#100482);
#81173=AXIS2_PLACEMENT_3D('',#231848,#100486,#100487);
#81174=AXIS2_PLACEMENT_3D('',#231849,#100488,#100489);
#81175=AXIS2_PLACEMENT_3D('',#231852,#100490,#100491);
#81176=AXIS2_PLACEMENT_3D('',#231856,#100493,#100494);
#81177=AXIS2_PLACEMENT_3D('',#231858,#100495,#100496);
#81178=AXIS2_PLACEMENT_3D('',#231860,#100498,#100499);
#81179=AXIS2_PLACEMENT_3D('',#231867,#100502,#100503);
#81180=AXIS2_PLACEMENT_3D('',#231869,#100505,#100506);
#81181=AXIS2_PLACEMENT_3D('',#231871,#100507,#100508);
#81182=AXIS2_PLACEMENT_3D('',#231873,#100509,#100510);
#81183=AXIS2_PLACEMENT_3D('',#231875,#100511,#100512);
#81184=AXIS2_PLACEMENT_3D('',#231877,#100513,#100514);
#81185=AXIS2_PLACEMENT_3D('',#231879,#100515,#100516);
#81186=AXIS2_PLACEMENT_3D('',#231880,#100517,#100518);
#81187=AXIS2_PLACEMENT_3D('',#231886,#100522,#100523);
#81188=AXIS2_PLACEMENT_3D('',#231887,#100524,#100525);
#81189=AXIS2_PLACEMENT_3D('',#231890,#100527,#100528);
#81190=AXIS2_PLACEMENT_3D('',#231891,#100529,#100530);
#81191=AXIS2_PLACEMENT_3D('',#231895,#100533,#100534);
#81192=AXIS2_PLACEMENT_3D('',#231917,#100536,#100537);
#81193=AXIS2_PLACEMENT_3D('',#231939,#100539,#100540);
#81194=AXIS2_PLACEMENT_3D('',#231941,#100541,#100542);
#81195=AXIS2_PLACEMENT_3D('',#231942,#100543,#100544);
#81196=AXIS2_PLACEMENT_3D('',#231943,#100545,#100546);
#81197=AXIS2_PLACEMENT_3D('',#231945,#100547,#100548);
#81198=AXIS2_PLACEMENT_3D('',#231947,#100549,#100550);
#81199=AXIS2_PLACEMENT_3D('',#231949,#100551,#100552);
#81200=AXIS2_PLACEMENT_3D('',#231951,#100553,#100554);
#81201=AXIS2_PLACEMENT_3D('',#231952,#100555,#100556);
#81202=AXIS2_PLACEMENT_3D('',#231954,#100558,#100559);
#81203=AXIS2_PLACEMENT_3D('',#231956,#100561,#100562);
#81204=AXIS2_PLACEMENT_3D('',#231958,#100564,#100565);
#81205=AXIS2_PLACEMENT_3D('',#231960,#100567,#100568);
#81206=AXIS2_PLACEMENT_3D('',#231961,#100569,#100570);
#81207=AXIS2_PLACEMENT_3D('',#231962,#100571,#100572);
#81208=AXIS2_PLACEMENT_3D('',#231964,#100574,#100575);
#81209=AXIS2_PLACEMENT_3D('',#231965,#100576,#100577);
#81210=AXIS2_PLACEMENT_3D('',#231966,#100578,#100579);
#81211=AXIS2_PLACEMENT_3D('',#231967,#100580,#100581);
#81212=AXIS2_PLACEMENT_3D('placement',#231968,#100582,#100583);
#81213=AXIS2_PLACEMENT_3D('placement',#231969,#100584,#100585);
#81214=AXIS2_PLACEMENT_3D('',#231970,#100586,#100587);
#81215=AXIS2_PLACEMENT_3D('',#231983,#100589,#100590);
#81216=AXIS2_PLACEMENT_3D('',#231994,#100591,#100592);
#81217=AXIS2_PLACEMENT_3D('',#232024,#100594,#100595);
#81218=AXIS2_PLACEMENT_3D('',#232061,#100597,#100598);
#81219=AXIS2_PLACEMENT_3D('',#232098,#100600,#100601);
#81220=AXIS2_PLACEMENT_3D('',#232133,#100603,#100604);
#81221=AXIS2_PLACEMENT_3D('',#232166,#100606,#100607);
#81222=AXIS2_PLACEMENT_3D('',#232198,#100609,#100610);
#81223=AXIS2_PLACEMENT_3D('',#232231,#100612,#100613);
#81224=AXIS2_PLACEMENT_3D('',#232266,#100615,#100616);
#81225=AXIS2_PLACEMENT_3D('',#232305,#100618,#100619);
#81226=AXIS2_PLACEMENT_3D('',#232340,#100621,#100622);
#81227=AXIS2_PLACEMENT_3D('',#232352,#100624,#100625);
#81228=AXIS2_PLACEMENT_3D('',#232362,#100626,#100627);
#81229=AXIS2_PLACEMENT_3D('',#232377,#100629,#100630);
#81230=AXIS2_PLACEMENT_3D('',#232384,#100631,#100632);
#81231=AXIS2_PLACEMENT_3D('',#232414,#100634,#100635);
#81232=AXIS2_PLACEMENT_3D('',#232451,#100637,#100638);
#81233=AXIS2_PLACEMENT_3D('',#232484,#100640,#100641);
#81234=AXIS2_PLACEMENT_3D('',#232519,#100643,#100644);
#81235=AXIS2_PLACEMENT_3D('',#232553,#100646,#100647);
#81236=AXIS2_PLACEMENT_3D('',#232586,#100649,#100650);
#81237=AXIS2_PLACEMENT_3D('',#232618,#100652,#100653);
#81238=AXIS2_PLACEMENT_3D('',#232652,#100655,#100656);
#81239=AXIS2_PLACEMENT_3D('',#232685,#100658,#100659);
#81240=AXIS2_PLACEMENT_3D('',#232721,#100661,#100662);
#81241=AXIS2_PLACEMENT_3D('',#236823,#100664,#100665);
#81242=AXIS2_PLACEMENT_3D('',#236824,#100666,#100667);
#81243=AXIS2_PLACEMENT_3D('',#240348,#100668,#100669);
#81244=AXIS2_PLACEMENT_3D('',#240349,#100670,#100671);
#81245=AXIS2_PLACEMENT_3D('',#240350,#100672,#100673);
#81246=AXIS2_PLACEMENT_3D('placement',#240351,#100674,#100675);
#81247=AXIS2_PLACEMENT_3D('placement',#240352,#100676,#100677);
#81248=AXIS2_PLACEMENT_3D('placement',#240353,#100678,#100679);
#81249=AXIS2_PLACEMENT_3D('',#240354,#100680,#100681);
#81250=AXIS2_PLACEMENT_3D('',#240704,#100685,#100686);
#81251=AXIS2_PLACEMENT_3D('',#241030,#100687,#100688);
#81252=AXIS2_PLACEMENT_3D('',#241675,#100690,#100691);
#81253=AXIS2_PLACEMENT_3D('',#241677,#100692,#100693);
#81254=AXIS2_PLACEMENT_3D('',#242098,#100696,#100697);
#81255=AXIS2_PLACEMENT_3D('',#242100,#100698,#100699);
#81256=AXIS2_PLACEMENT_3D('',#242102,#100700,#100701);
#81257=AXIS2_PLACEMENT_3D('',#242103,#100702,#100703);
#81258=AXIS2_PLACEMENT_3D('',#242104,#100704,#100705);
#81259=AXIS2_PLACEMENT_3D('',#242106,#100706,#100707);
#81260=AXIS2_PLACEMENT_3D('',#242107,#100708,#100709);
#81261=AXIS2_PLACEMENT_3D('',#242749,#100710,#100711);
#81262=AXIS2_PLACEMENT_3D('',#242750,#100712,#100713);
#81263=AXIS2_PLACEMENT_3D('',#242751,#100714,#100715);
#81264=AXIS2_PLACEMENT_3D('',#243411,#100717,#100718);
#81265=AXIS2_PLACEMENT_3D('',#243500,#100719,#100720);
#81266=AXIS2_PLACEMENT_3D('',#243517,#100721,#100722);
#81267=AXIS2_PLACEMENT_3D('',#243578,#100723,#100724);
#81268=AXIS2_PLACEMENT_3D('',#243580,#100725,#100726);
#81269=AXIS2_PLACEMENT_3D('',#245430,#100729,#100730);
#81270=AXIS2_PLACEMENT_3D('',#245432,#100731,#100732);
#81271=AXIS2_PLACEMENT_3D('',#245433,#100733,#100734);
#81272=AXIS2_PLACEMENT_3D('',#245434,#100735,#100736);
#81273=AXIS2_PLACEMENT_3D('',#245437,#100738,#100739);
#81274=AXIS2_PLACEMENT_3D('',#245438,#100740,#100741);
#81275=AXIS2_PLACEMENT_3D('',#245440,#100742,#100743);
#81276=AXIS2_PLACEMENT_3D('',#245441,#100744,#100745);
#81277=AXIS2_PLACEMENT_3D('',#245442,#100746,#100747);
#81278=AXIS2_PLACEMENT_3D('',#245443,#100748,#100749);
#81279=AXIS2_PLACEMENT_3D('',#245445,#100750,#100751);
#81280=AXIS2_PLACEMENT_3D('',#245446,#100752,#100753);
#81281=AXIS2_PLACEMENT_3D('',#245448,#100754,#100755);
#81282=AXIS2_PLACEMENT_3D('',#245449,#100756,#100757);
#81283=AXIS2_PLACEMENT_3D('',#245450,#100758,#100759);
#81284=AXIS2_PLACEMENT_3D('',#245452,#100761,#100762);
#81285=AXIS2_PLACEMENT_3D('',#245453,#100763,#100764);
#81286=AXIS2_PLACEMENT_3D('',#245454,#100765,#100766);
#81287=AXIS2_PLACEMENT_3D('',#245455,#100767,#100768);
#81288=AXIS2_PLACEMENT_3D('',#245456,#100769,#100770);
#81289=AXIS2_PLACEMENT_3D('placement',#245457,#100771,#100772);
#81290=AXIS2_PLACEMENT_3D('',#245669,#100773,#100774);
#81291=AXIS2_PLACEMENT_3D('',#245965,#100775,#100776);
#81292=AXIS2_PLACEMENT_3D('',#245967,#100777,#100778);
#81293=AXIS2_PLACEMENT_3D('',#245969,#100779,#100780);
#81294=AXIS2_PLACEMENT_3D('',#245982,#100781,#100782);
#81295=AXIS2_PLACEMENT_3D('',#245984,#100783,#100784);
#81296=AXIS2_PLACEMENT_3D('',#245986,#100785,#100786);
#81297=AXIS2_PLACEMENT_3D('',#245987,#100787,#100788);
#81298=AXIS2_PLACEMENT_3D('',#245990,#100789,#100790);
#81299=AXIS2_PLACEMENT_3D('',#245991,#100791,#100792);
#81300=AXIS2_PLACEMENT_3D('',#245992,#100793,#100794);
#81301=AXIS2_PLACEMENT_3D('',#245993,#100795,#100796);
#81302=AXIS2_PLACEMENT_3D('',#245996,#100797,#100798);
#81303=AXIS2_PLACEMENT_3D('',#245998,#100799,#100800);
#81304=AXIS2_PLACEMENT_3D('',#246000,#100801,#100802);
#81305=AXIS2_PLACEMENT_3D('',#246001,#100803,#100804);
#81306=AXIS2_PLACEMENT_3D('',#246002,#100805,#100806);
#81307=AXIS2_PLACEMENT_3D('',#246004,#100807,#100808);
#81308=AXIS2_PLACEMENT_3D('',#246008,#100810,#100811);
#81309=AXIS2_PLACEMENT_3D('',#246010,#100813,#100814);
#81310=AXIS2_PLACEMENT_3D('',#246013,#100815,#100816);
#81311=AXIS2_PLACEMENT_3D('',#246015,#100817,#100818);
#81312=AXIS2_PLACEMENT_3D('',#246016,#100819,#100820);
#81313=AXIS2_PLACEMENT_3D('',#246017,#100821,#100822);
#81314=AXIS2_PLACEMENT_3D('',#246018,#100823,#100824);
#81315=AXIS2_PLACEMENT_3D('',#246019,#100825,#100826);
#81316=AXIS2_PLACEMENT_3D('',#246021,#100827,#100828);
#81317=AXIS2_PLACEMENT_3D('',#246023,#100829,#100830);
#81318=AXIS2_PLACEMENT_3D('',#246025,#100831,#100832);
#81319=AXIS2_PLACEMENT_3D('',#246027,#100833,#100834);
#81320=AXIS2_PLACEMENT_3D('',#246028,#100835,#100836);
#81321=AXIS2_PLACEMENT_3D('',#246030,#100837,#100838);
#81322=AXIS2_PLACEMENT_3D('',#246041,#100839,#100840);
#81323=AXIS2_PLACEMENT_3D('',#246042,#100841,#100842);
#81324=AXIS2_PLACEMENT_3D('',#246043,#100843,#100844);
#81325=AXIS2_PLACEMENT_3D('',#246046,#100846,#100847);
#81326=AXIS2_PLACEMENT_3D('',#246057,#100848,#100849);
#81327=AXIS2_PLACEMENT_3D('',#246059,#100850,#100851);
#81328=AXIS2_PLACEMENT_3D('',#246060,#100852,#100853);
#81329=AXIS2_PLACEMENT_3D('',#246061,#100854,#100855);
#81330=AXIS2_PLACEMENT_3D('',#246063,#100856,#100857);
#81331=AXIS2_PLACEMENT_3D('',#246075,#100859,#100860);
#81332=AXIS2_PLACEMENT_3D('',#246076,#100861,#100862);
#81333=AXIS2_PLACEMENT_3D('',#246077,#100863,#100864);
#81334=AXIS2_PLACEMENT_3D('',#246079,#100865,#100866);
#81335=AXIS2_PLACEMENT_3D('',#246159,#100868,#100869);
#81336=AXIS2_PLACEMENT_3D('',#246161,#100870,#100871);
#81337=AXIS2_PLACEMENT_3D('',#246162,#100872,#100873);
#81338=AXIS2_PLACEMENT_3D('',#246173,#100874,#100875);
#81339=AXIS2_PLACEMENT_3D('',#246174,#100876,#100877);
#81340=AXIS2_PLACEMENT_3D('',#246175,#100878,#100879);
#81341=AXIS2_PLACEMENT_3D('',#246176,#100880,#100881);
#81342=AXIS2_PLACEMENT_3D('',#246177,#100882,#100883);
#81343=AXIS2_PLACEMENT_3D('',#246180,#100885,#100886);
#81344=AXIS2_PLACEMENT_3D('',#246181,#100887,#100888);
#81345=AXIS2_PLACEMENT_3D('',#246183,#100889,#100890);
#81346=AXIS2_PLACEMENT_3D('',#246184,#100891,#100892);
#81347=AXIS2_PLACEMENT_3D('',#246185,#100893,#100894);
#81348=AXIS2_PLACEMENT_3D('',#246187,#100895,#100896);
#81349=AXIS2_PLACEMENT_3D('',#246188,#100897,#100898);
#81350=AXIS2_PLACEMENT_3D('',#246189,#100899,#100900);
#81351=AXIS2_PLACEMENT_3D('',#246192,#100901,#100902);
#81352=AXIS2_PLACEMENT_3D('',#246194,#100903,#100904);
#81353=AXIS2_PLACEMENT_3D('',#246196,#100905,#100906);
#81354=AXIS2_PLACEMENT_3D('',#246197,#100907,#100908);
#81355=AXIS2_PLACEMENT_3D('',#246198,#100909,#100910);
#81356=AXIS2_PLACEMENT_3D('',#246200,#100911,#100912);
#81357=AXIS2_PLACEMENT_3D('',#246201,#100913,#100914);
#81358=AXIS2_PLACEMENT_3D('',#246203,#100915,#100916);
#81359=AXIS2_PLACEMENT_3D('',#246205,#100918,#100919);
#81360=AXIS2_PLACEMENT_3D('',#246208,#100921,#100922);
#81361=AXIS2_PLACEMENT_3D('',#246209,#100923,#100924);
#81362=AXIS2_PLACEMENT_3D('',#246212,#100926,#100927);
#81363=AXIS2_PLACEMENT_3D('',#246213,#100928,#100929);
#81364=AXIS2_PLACEMENT_3D('',#246217,#100931,#100932);
#81365=AXIS2_PLACEMENT_3D('',#246218,#100933,#100934);
#81366=AXIS2_PLACEMENT_3D('',#246219,#100935,#100936);
#81367=AXIS2_PLACEMENT_3D('',#246221,#100937,#100938);
#81368=AXIS2_PLACEMENT_3D('',#246223,#100940,#100941);
#81369=AXIS2_PLACEMENT_3D('',#246225,#100942,#100943);
#81370=AXIS2_PLACEMENT_3D('',#246227,#100945,#100946);
#81371=AXIS2_PLACEMENT_3D('',#246228,#100947,#100948);
#81372=AXIS2_PLACEMENT_3D('',#246238,#100949,#100950);
#81373=AXIS2_PLACEMENT_3D('',#246248,#100951,#100952);
#81374=AXIS2_PLACEMENT_3D('',#246249,#100953,#100954);
#81375=AXIS2_PLACEMENT_3D('',#246250,#100955,#100956);
#81376=AXIS2_PLACEMENT_3D('',#246260,#100957,#100958);
#81377=AXIS2_PLACEMENT_3D('',#246261,#100959,#100960);
#81378=AXIS2_PLACEMENT_3D('',#246262,#100961,#100962);
#81379=AXIS2_PLACEMENT_3D('',#246263,#100963,#100964);
#81380=AXIS2_PLACEMENT_3D('',#246264,#100965,#100966);
#81381=AXIS2_PLACEMENT_3D('',#246268,#100968,#100969);
#81382=AXIS2_PLACEMENT_3D('',#246270,#100970,#100971);
#81383=AXIS2_PLACEMENT_3D('',#246272,#100972,#100973);
#81384=AXIS2_PLACEMENT_3D('',#246280,#100974,#100975);
#81385=AXIS2_PLACEMENT_3D('',#246281,#100976,#100977);
#81386=AXIS2_PLACEMENT_3D('',#250112,#100979,#100980);
#81387=AXIS2_PLACEMENT_3D('',#250139,#100981,#100982);
#81388=AXIS2_PLACEMENT_3D('',#252204,#100983,#100984);
#81389=AXIS2_PLACEMENT_3D('',#252205,#100985,#100986);
#81390=AXIS2_PLACEMENT_3D('',#252207,#100987,#100988);
#81391=AXIS2_PLACEMENT_3D('',#252208,#100989,#100990);
#81392=AXIS2_PLACEMENT_3D('',#252294,#100991,#100992);
#81393=AXIS2_PLACEMENT_3D('',#252296,#100994,#100995);
#81394=AXIS2_PLACEMENT_3D('',#252298,#100996,#100997);
#81395=AXIS2_PLACEMENT_3D('',#252300,#100999,#101000);
#81396=AXIS2_PLACEMENT_3D('',#252303,#101002,#101003);
#81397=AXIS2_PLACEMENT_3D('',#252304,#101004,#101005);
#81398=AXIS2_PLACEMENT_3D('placement',#252305,#101006,#101007);
#81399=AXIS2_PLACEMENT_3D('',#252306,#101008,#101009);
#81400=AXIS2_PLACEMENT_3D('',#252308,#101010,#101011);
#81401=AXIS2_PLACEMENT_3D('',#252311,#101013,#101014);
#81402=AXIS2_PLACEMENT_3D('',#252312,#101015,#101016);
#81403=AXIS2_PLACEMENT_3D('',#252314,#101017,#101018);
#81404=AXIS2_PLACEMENT_3D('',#252317,#101020,#101021);
#81405=AXIS2_PLACEMENT_3D('',#252318,#101022,#101023);
#81406=AXIS2_PLACEMENT_3D('',#252319,#101024,#101025);
#81407=AXIS2_PLACEMENT_3D('placement',#252320,#101026,#101027);
#81408=AXIS2_PLACEMENT_3D('',#252321,#101028,#101029);
#81409=AXIS2_PLACEMENT_3D('',#252577,#101030,#101031);
#81410=AXIS2_PLACEMENT_3D('',#252579,#101032,#101033);
#81411=AXIS2_PLACEMENT_3D('',#252580,#101034,#101035);
#81412=AXIS2_PLACEMENT_3D('',#252581,#101036,#101037);
#81413=AXIS2_PLACEMENT_3D('',#252837,#101038,#101039);
#81414=AXIS2_PLACEMENT_3D('',#252839,#101040,#101041);
#81415=AXIS2_PLACEMENT_3D('',#252840,#101042,#101043);
#81416=AXIS2_PLACEMENT_3D('',#252841,#101044,#101045);
#81417=AXIS2_PLACEMENT_3D('',#252844,#101046,#101047);
#81418=AXIS2_PLACEMENT_3D('',#252846,#101048,#101049);
#81419=AXIS2_PLACEMENT_3D('',#252848,#101050,#101051);
#81420=AXIS2_PLACEMENT_3D('',#252851,#101053,#101054);
#81421=AXIS2_PLACEMENT_3D('',#252853,#101055,#101056);
#81422=AXIS2_PLACEMENT_3D('',#252855,#101057,#101058);
#81423=AXIS2_PLACEMENT_3D('',#252856,#101059,#101060);
#81424=AXIS2_PLACEMENT_3D('',#252857,#101061,#101062);
#81425=AXIS2_PLACEMENT_3D('',#252860,#101063,#101064);
#81426=AXIS2_PLACEMENT_3D('',#252864,#101066,#101067);
#81427=AXIS2_PLACEMENT_3D('',#252874,#101068,#101069);
#81428=AXIS2_PLACEMENT_3D('',#252915,#101070,#101071);
#81429=AXIS2_PLACEMENT_3D('',#252991,#101073,#101074);
#81430=AXIS2_PLACEMENT_3D('',#252994,#101076,#101077);
#81431=AXIS2_PLACEMENT_3D('',#252996,#101078,#101079);
#81432=AXIS2_PLACEMENT_3D('',#253000,#101081,#101082);
#81433=AXIS2_PLACEMENT_3D('',#253010,#101083,#101084);
#81434=AXIS2_PLACEMENT_3D('',#253106,#101085,#101086);
#81435=AXIS2_PLACEMENT_3D('',#253187,#101088,#101089);
#81436=AXIS2_PLACEMENT_3D('',#253192,#101091,#101092);
#81437=AXIS2_PLACEMENT_3D('',#253194,#101093,#101094);
#81438=AXIS2_PLACEMENT_3D('',#253196,#101095,#101096);
#81439=AXIS2_PLACEMENT_3D('',#253197,#101097,#101098);
#81440=AXIS2_PLACEMENT_3D('',#253199,#101099,#101100);
#81441=AXIS2_PLACEMENT_3D('',#253201,#101101,#101102);
#81442=AXIS2_PLACEMENT_3D('',#253203,#101103,#101104);
#81443=AXIS2_PLACEMENT_3D('',#253204,#101105,#101106);
#81444=AXIS2_PLACEMENT_3D('',#253205,#101107,#101108);
#81445=AXIS2_PLACEMENT_3D('',#253207,#101109,#101110);
#81446=AXIS2_PLACEMENT_3D('',#253209,#101111,#101112);
#81447=AXIS2_PLACEMENT_3D('',#253211,#101113,#101114);
#81448=AXIS2_PLACEMENT_3D('',#253213,#101115,#101116);
#81449=AXIS2_PLACEMENT_3D('',#253217,#101118,#101119);
#81450=AXIS2_PLACEMENT_3D('',#253219,#101120,#101121);
#81451=AXIS2_PLACEMENT_3D('',#253221,#101122,#101123);
#81452=AXIS2_PLACEMENT_3D('',#253222,#101124,#101125);
#81453=AXIS2_PLACEMENT_3D('',#253223,#101126,#101127);
#81454=AXIS2_PLACEMENT_3D('',#253243,#101133,#101134);
#81455=AXIS2_PLACEMENT_3D('',#253247,#101136,#101137);
#81456=AXIS2_PLACEMENT_3D('',#253251,#101140,#101141);
#81457=AXIS2_PLACEMENT_3D('',#253252,#101142,#101143);
#81458=AXIS2_PLACEMENT_3D('',#253268,#101147,#101148);
#81459=AXIS2_PLACEMENT_3D('',#253273,#101152,#101153);
#81460=AXIS2_PLACEMENT_3D('',#253274,#101154,#101155);
#81461=AXIS2_PLACEMENT_3D('',#253279,#101159,#101160);
#81462=AXIS2_PLACEMENT_3D('',#253280,#101161,#101162);
#81463=AXIS2_PLACEMENT_3D('',#253282,#101163,#101164);
#81464=AXIS2_PLACEMENT_3D('',#253284,#101166,#101167);
#81465=AXIS2_PLACEMENT_3D('',#253286,#101168,#101169);
#81466=AXIS2_PLACEMENT_3D('',#253288,#101171,#101172);
#81467=AXIS2_PLACEMENT_3D('',#253291,#101174,#101175);
#81468=AXIS2_PLACEMENT_3D('',#253292,#101176,#101177);
#81469=AXIS2_PLACEMENT_3D('',#253295,#101179,#101180);
#81470=AXIS2_PLACEMENT_3D('',#253296,#101181,#101182);
#81471=AXIS2_PLACEMENT_3D('',#253301,#101185,#101186);
#81472=AXIS2_PLACEMENT_3D('',#253302,#101187,#101188);
#81473=AXIS2_PLACEMENT_3D('',#253304,#101190,#101191);
#81474=AXIS2_PLACEMENT_3D('',#253305,#101192,#101193);
#81475=AXIS2_PLACEMENT_3D('',#253307,#101194,#101195);
#81476=AXIS2_PLACEMENT_3D('',#253308,#101196,#101197);
#81477=AXIS2_PLACEMENT_3D('',#253309,#101198,#101199);
#81478=AXIS2_PLACEMENT_3D('',#253314,#101202,#101203);
#81479=AXIS2_PLACEMENT_3D('',#253315,#101204,#101205);
#81480=AXIS2_PLACEMENT_3D('',#253317,#101207,#101208);
#81481=AXIS2_PLACEMENT_3D('',#253318,#101209,#101210);
#81482=AXIS2_PLACEMENT_3D('',#253320,#101211,#101212);
#81483=AXIS2_PLACEMENT_3D('',#253321,#101213,#101214);
#81484=AXIS2_PLACEMENT_3D('',#253322,#101215,#101216);
#81485=AXIS2_PLACEMENT_3D('',#253326,#101219,#101220);
#81486=AXIS2_PLACEMENT_3D('',#253378,#101222,#101223);
#81487=AXIS2_PLACEMENT_3D('',#253403,#101224,#101225);
#81488=AXIS2_PLACEMENT_3D('',#253452,#101226,#101227);
#81489=AXIS2_PLACEMENT_3D('',#253606,#101228,#101229);
#81490=AXIS2_PLACEMENT_3D('',#253612,#101230,#101231);
#81491=AXIS2_PLACEMENT_3D('',#253690,#101235,#101236);
#81492=AXIS2_PLACEMENT_3D('',#253692,#101238,#101239);
#81493=AXIS2_PLACEMENT_3D('',#253694,#101240,#101241);
#81494=AXIS2_PLACEMENT_3D('',#254139,#101246,#101247);
#81495=AXIS2_PLACEMENT_3D('',#254143,#101249,#101250);
#81496=AXIS2_PLACEMENT_3D('',#254337,#101256,#101257);
#81497=AXIS2_PLACEMENT_3D('',#254339,#101258,#101259);
#81498=AXIS2_PLACEMENT_3D('',#254361,#101261,#101262);
#81499=AXIS2_PLACEMENT_3D('',#254363,#101264,#101265);
#81500=AXIS2_PLACEMENT_3D('',#254366,#101267,#101268);
#81501=AXIS2_PLACEMENT_3D('',#254667,#101272,#101273);
#81502=AXIS2_PLACEMENT_3D('',#254670,#101274,#101275);
#81503=AXIS2_PLACEMENT_3D('',#254807,#101281,#101282);
#81504=AXIS2_PLACEMENT_3D('',#255104,#101285,#101286);
#81505=AXIS2_PLACEMENT_3D('',#255111,#101287,#101288);
#81506=AXIS2_PLACEMENT_3D('',#255199,#101291,#101292);
#81507=AXIS2_PLACEMENT_3D('',#255221,#101293,#101294);
#81508=AXIS2_PLACEMENT_3D('',#255243,#101295,#101296);
#81509=AXIS2_PLACEMENT_3D('',#255396,#101297,#101298);
#81510=AXIS2_PLACEMENT_3D('',#255397,#101299,#101300);
#81511=AXIS2_PLACEMENT_3D('',#255398,#101301,#101302);
#81512=AXIS2_PLACEMENT_3D('',#255402,#101304,#101305);
#81513=AXIS2_PLACEMENT_3D('',#255404,#101307,#101308);
#81514=AXIS2_PLACEMENT_3D('',#255406,#101310,#101311);
#81515=AXIS2_PLACEMENT_3D('',#255407,#101312,#101313);
#81516=AXIS2_PLACEMENT_3D('',#255408,#101314,#101315);
#81517=AXIS2_PLACEMENT_3D('',#255409,#101316,#101317);
#81518=AXIS2_PLACEMENT_3D('',#255410,#101318,#101319);
#81519=AXIS2_PLACEMENT_3D('',#255441,#101320,#101321);
#81520=AXIS2_PLACEMENT_3D('',#255491,#101322,#101323);
#81521=AXIS2_PLACEMENT_3D('',#255492,#101324,#101325);
#81522=AXIS2_PLACEMENT_3D('',#255535,#101326,#101327);
#81523=AXIS2_PLACEMENT_3D('',#255536,#101328,#101329);
#81524=AXIS2_PLACEMENT_3D('',#255537,#101330,#101331);
#81525=AXIS2_PLACEMENT_3D('',#255538,#101332,#101333);
#81526=AXIS2_PLACEMENT_3D('',#255541,#101335,#101336);
#81527=AXIS2_PLACEMENT_3D('',#255572,#101337,#101338);
#81528=AXIS2_PLACEMENT_3D('',#255573,#101339,#101340);
#81529=AXIS2_PLACEMENT_3D('',#255574,#101341,#101342);
#81530=AXIS2_PLACEMENT_3D('',#255575,#101343,#101344);
#81531=AXIS2_PLACEMENT_3D('',#255576,#101345,#101346);
#81532=AXIS2_PLACEMENT_3D('',#255577,#101347,#101348);
#81533=AXIS2_PLACEMENT_3D('',#255578,#101349,#101350);
#81534=AXIS2_PLACEMENT_3D('',#255579,#101351,#101352);
#81535=AXIS2_PLACEMENT_3D('',#255580,#101353,#101354);
#81536=AXIS2_PLACEMENT_3D('',#255581,#101355,#101356);
#81537=AXIS2_PLACEMENT_3D('',#255582,#101357,#101358);
#81538=AXIS2_PLACEMENT_3D('',#255619,#101359,#101360);
#81539=AXIS2_PLACEMENT_3D('',#255632,#101361,#101362);
#81540=AXIS2_PLACEMENT_3D('',#255651,#101363,#101364);
#81541=AXIS2_PLACEMENT_3D('',#255664,#101365,#101366);
#81542=AXIS2_PLACEMENT_3D('',#255665,#101367,#101368);
#81543=AXIS2_PLACEMENT_3D('',#255666,#101369,#101370);
#81544=AXIS2_PLACEMENT_3D('',#255697,#101371,#101372);
#81545=AXIS2_PLACEMENT_3D('',#255698,#101373,#101374);
#81546=AXIS2_PLACEMENT_3D('',#255699,#101375,#101376);
#81547=AXIS2_PLACEMENT_3D('',#255700,#101377,#101378);
#81548=AXIS2_PLACEMENT_3D('',#255701,#101379,#101380);
#81549=AXIS2_PLACEMENT_3D('',#255702,#101381,#101382);
#81550=AXIS2_PLACEMENT_3D('',#255703,#101383,#101384);
#81551=AXIS2_PLACEMENT_3D('',#255704,#101385,#101386);
#81552=AXIS2_PLACEMENT_3D('',#255705,#101387,#101388);
#81553=AXIS2_PLACEMENT_3D('',#255742,#101389,#101390);
#81554=AXIS2_PLACEMENT_3D('',#255755,#101391,#101392);
#81555=AXIS2_PLACEMENT_3D('',#255852,#101393,#101394);
#81556=AXIS2_PLACEMENT_3D('',#255853,#101395,#101396);
#81557=AXIS2_PLACEMENT_3D('',#255878,#101397,#101398);
#81558=AXIS2_PLACEMENT_3D('',#255903,#101399,#101400);
#81559=AXIS2_PLACEMENT_3D('',#255928,#101401,#101402);
#81560=AXIS2_PLACEMENT_3D('',#255929,#101403,#101404);
#81561=AXIS2_PLACEMENT_3D('',#256020,#101405,#101406);
#81562=AXIS2_PLACEMENT_3D('',#256033,#101407,#101408);
#81563=AXIS2_PLACEMENT_3D('',#256071,#101409,#101410);
#81564=AXIS2_PLACEMENT_3D('',#256085,#101411,#101412);
#81565=AXIS2_PLACEMENT_3D('',#256086,#101413,#101414);
#81566=AXIS2_PLACEMENT_3D('',#256087,#101415,#101416);
#81567=AXIS2_PLACEMENT_3D('',#256088,#101417,#101418);
#81568=AXIS2_PLACEMENT_3D('',#256089,#101419,#101420);
#81569=AXIS2_PLACEMENT_3D('',#256090,#101421,#101422);
#81570=AXIS2_PLACEMENT_3D('',#256091,#101423,#101424);
#81571=AXIS2_PLACEMENT_3D('',#256092,#101425,#101426);
#81572=AXIS2_PLACEMENT_3D('',#256111,#101427,#101428);
#81573=AXIS2_PLACEMENT_3D('',#256124,#101429,#101430);
#81574=AXIS2_PLACEMENT_3D('',#256137,#101431,#101432);
#81575=AXIS2_PLACEMENT_3D('',#256150,#101433,#101434);
#81576=AXIS2_PLACEMENT_3D('',#256187,#101435,#101436);
#81577=AXIS2_PLACEMENT_3D('',#256188,#101437,#101438);
#81578=AXIS2_PLACEMENT_3D('',#256189,#101439,#101440);
#81579=AXIS2_PLACEMENT_3D('',#256190,#101441,#101442);
#81580=AXIS2_PLACEMENT_3D('',#256191,#101443,#101444);
#81581=AXIS2_PLACEMENT_3D('',#256192,#101445,#101446);
#81582=AXIS2_PLACEMENT_3D('',#256193,#101447,#101448);
#81583=AXIS2_PLACEMENT_3D('',#256194,#101449,#101450);
#81584=AXIS2_PLACEMENT_3D('',#256195,#101451,#101452);
#81585=AXIS2_PLACEMENT_3D('',#256196,#101453,#101454);
#81586=AXIS2_PLACEMENT_3D('',#256197,#101455,#101456);
#81587=AXIS2_PLACEMENT_3D('',#256198,#101457,#101458);
#81588=AXIS2_PLACEMENT_3D('',#256199,#101459,#101460);
#81589=AXIS2_PLACEMENT_3D('',#256200,#101461,#101462);
#81590=AXIS2_PLACEMENT_3D('',#256201,#101463,#101464);
#81591=AXIS2_PLACEMENT_3D('',#256202,#101465,#101466);
#81592=AXIS2_PLACEMENT_3D('',#256203,#101467,#101468);
#81593=AXIS2_PLACEMENT_3D('',#256204,#101469,#101470);
#81594=AXIS2_PLACEMENT_3D('',#256205,#101471,#101472);
#81595=AXIS2_PLACEMENT_3D('',#256206,#101473,#101474);
#81596=AXIS2_PLACEMENT_3D('',#256207,#101475,#101476);
#81597=DIRECTION('axis',(0.,0.,1.));
#81598=DIRECTION('refdir',(1.,0.,0.));
#81599=DIRECTION('axis',(0.,0.,1.));
#81600=DIRECTION('refdir',(1.,0.,0.));
#81601=DIRECTION('axis',(0.,0.,1.));
#81602=DIRECTION('refdir',(1.,0.,0.));
#81603=DIRECTION('center_axis',(1.,0.,0.));
#81604=DIRECTION('ref_axis',(0.,1.,1.22464679914735E-16));
#81605=DIRECTION('center_axis',(0.996492859249504,0.,-0.0836778433323155));
#81606=DIRECTION('ref_axis',(0.0836778433323155,-1.2203517904531E-16,0.996492859249504));
#81607=DIRECTION('',(1.,0.,0.));
#81608=DIRECTION('center_axis',(-0.998134798421867,0.,0.061048539534857));
#81609=DIRECTION('ref_axis',(0.061048539534857,-1.22236258600493E-16,0.998134798421867));
#81610=DIRECTION('center_axis',(1.,0.,0.));
#81611=DIRECTION('ref_axis',(0.,1.,1.22464679914735E-16));
#81612=DIRECTION('center_axis',(0.996492859249504,0.,-0.0836778433323155));
#81613=DIRECTION('ref_axis',(0.0836778433323155,-1.2203517904531E-16,0.996492859249504));
#81614=DIRECTION('',(1.,0.,0.));
#81615=DIRECTION('center_axis',(-0.998134798421867,0.,0.061048539534857));
#81616=DIRECTION('ref_axis',(0.061048539534857,-1.22236258600493E-16,0.998134798421867));
#81617=DIRECTION('center_axis',(0.,0.,1.));
#81618=DIRECTION('ref_axis',(0.,-1.,0.));
#81619=DIRECTION('center_axis',(0.,0.,-1.));
#81620=DIRECTION('ref_axis',(0.,-1.,0.));
#81621=DIRECTION('',(0.,1.,0.));
#81622=DIRECTION('',(0.798635510047292,0.601815023152049,0.));
#81623=DIRECTION('center_axis',(0.,0.,-1.));
#81624=DIRECTION('ref_axis',(0.,-1.,0.));
#81625=DIRECTION('',(-1.,0.,0.));
#81626=DIRECTION('center_axis',(0.,0.,1.));
#81627=DIRECTION('ref_axis',(0.,-1.,0.));
#81628=DIRECTION('',(-0.798635510047292,0.601815023152049,0.));
#81629=DIRECTION('',(0.,1.,0.));
#81630=DIRECTION('center_axis',(0.,0.,1.));
#81631=DIRECTION('ref_axis',(0.,-1.,0.));
#81632=DIRECTION('',(0.995396198367179,0.0958457525202198,0.));
#81633=DIRECTION('center_axis',(0.,0.,1.));
#81634=DIRECTION('ref_axis',(0.,-1.,0.));
#81635=DIRECTION('',(1.,1.76228392256502E-16,0.));
#81636=DIRECTION('center_axis',(0.,0.,-1.));
#81637=DIRECTION('ref_axis',(0.,-1.,0.));
#81638=DIRECTION('',(-0.995396198367179,0.0958457525202198,0.));
#81639=DIRECTION('center_axis',(0.,0.,-1.));
#81640=DIRECTION('ref_axis',(2.53372581020339E-15,-1.,0.));
#81641=DIRECTION('',(0.,-1.,0.));
#81642=DIRECTION('center_axis',(0.,0.,-1.));
#81643=DIRECTION('ref_axis',(0.,-1.,0.));
#81644=DIRECTION('center_axis',(0.,0.,-1.));
#81645=DIRECTION('ref_axis',(0.,-1.,0.));
#81646=DIRECTION('',(-1.44956313444948E-16,1.,0.));
#81647=DIRECTION('center_axis',(0.,0.,-1.));
#81648=DIRECTION('ref_axis',(0.,-1.,0.));
#81649=DIRECTION('center_axis',(0.,0.,1.));
#81650=DIRECTION('ref_axis',(7.60117743061009E-15,-1.,0.));
#81651=DIRECTION('',(1.44956313444948E-16,1.,0.));
#81652=DIRECTION('center_axis',(0.,0.,1.));
#81653=DIRECTION('ref_axis',(0.,-1.,0.));
#81654=DIRECTION('center_axis',(0.,0.,1.));
#81655=DIRECTION('ref_axis',(0.,-1.,0.));
#81656=DIRECTION('',(0.,-1.,0.));
#81657=DIRECTION('center_axis',(0.,0.,1.));
#81658=DIRECTION('ref_axis',(-2.53372581020339E-15,-1.,0.));
#81659=DIRECTION('center_axis',(-0.995396198367179,-0.0958457525202195,
0.));
#81660=DIRECTION('ref_axis',(0.0648756866770877,-0.673759766988216,-0.736097087119737));
#81661=DIRECTION('',(-0.995396198367179,-0.0958457525202195,0.));
#81662=DIRECTION('center_axis',(-0.995396198367179,-0.0958457525202198,
0.));
#81663=DIRECTION('ref_axis',(0.,0.,-1.));
#81664=DIRECTION('',(0.995396198367179,0.0958457525202195,0.));
#81665=DIRECTION('center_axis',(0.,0.,-1.));
#81666=DIRECTION('ref_axis',(-1.,0.,0.));
#81667=DIRECTION('center_axis',(-1.,-1.99379104667451E-15,0.));
#81668=DIRECTION('ref_axis',(0.,0.,-1.));
#81669=DIRECTION('center_axis',(0.,0.,1.));
#81670=DIRECTION('ref_axis',(0.0479781285213419,-0.998848386484951,0.));
#81671=DIRECTION('center_axis',(0.,0.,-1.));
#81672=DIRECTION('ref_axis',(0.0479781285213418,-0.998848386484951,0.));
#81673=DIRECTION('center_axis',(-1.,-1.25539580278172E-16,0.));
#81674=DIRECTION('ref_axis',(8.49747251343421E-17,-0.676875969682663,-0.736097087119733));
#81675=DIRECTION('center_axis',(-1.,-1.9937910466745E-15,0.));
#81676=DIRECTION('ref_axis',(0.,0.,-1.));
#81677=DIRECTION('',(1.,1.25539580278172E-16,0.));
#81678=DIRECTION('',(-1.,-1.25539580278172E-16,0.));
#81679=DIRECTION('center_axis',(0.,0.,-1.));
#81680=DIRECTION('ref_axis',(-1.,0.,0.));
#81681=DIRECTION('center_axis',(-0.995396198367179,0.0958457525202211,0.));
#81682=DIRECTION('ref_axis',(0.,0.,-1.));
#81683=DIRECTION('center_axis',(0.,0.,1.));
#81684=DIRECTION('ref_axis',(-0.0479781285213425,-0.998848386484951,0.));
#81685=DIRECTION('center_axis',(0.,0.,-1.));
#81686=DIRECTION('ref_axis',(-0.0479781285213424,-0.998848386484951,0.));
#81687=DIRECTION('center_axis',(-0.995396198367179,0.0958457525202196,0.));
#81688=DIRECTION('ref_axis',(-0.0648756866770877,-0.673759766988216,-0.736097087119737));
#81689=DIRECTION('',(0.995396198367179,-0.0958457525202196,0.));
#81690=DIRECTION('',(-0.995396198367179,0.0958457525202196,0.));
#81691=DIRECTION('center_axis',(0.,-1.,0.));
#81692=DIRECTION('ref_axis',(0.67687596968266,0.,-0.736097087119735));
#81693=DIRECTION('',(0.,1.,0.));
#81694=DIRECTION('',(0.,-1.,0.));
#81695=DIRECTION('center_axis',(0.798635510047292,0.60181502315205,0.));
#81696=DIRECTION('ref_axis',(-0.407354127365635,0.540577185286265,-0.736097087119736));
#81697=DIRECTION('',(0.798635510047292,0.60181502315205,0.));
#81698=DIRECTION('center_axis',(0.798635510047292,0.60181502315205,0.));
#81699=DIRECTION('ref_axis',(0.,0.,-1.));
#81700=DIRECTION('',(-0.798635510047292,-0.60181502315205,4.64505341592566E-18));
#81701=DIRECTION('center_axis',(0.,0.,-1.));
#81702=DIRECTION('ref_axis',(-1.,0.,0.));
#81703=DIRECTION('center_axis',(1.,3.987582093349E-15,0.));
#81704=DIRECTION('ref_axis',(0.,0.,-1.));
#81705=DIRECTION('center_axis',(0.,0.,1.));
#81706=DIRECTION('ref_axis',(-0.317304656405092,0.948323655206199,0.));
#81707=DIRECTION('center_axis',(0.,0.,-1.));
#81708=DIRECTION('ref_axis',(-0.317304656405091,0.9483236552062,0.));
#81709=DIRECTION('center_axis',(1.,0.,0.));
#81710=DIRECTION('ref_axis',(0.,0.676875969682663,-0.736097087119732));
#81711=DIRECTION('center_axis',(1.,-3.987582093349E-15,0.));
#81712=DIRECTION('ref_axis',(0.,0.,-1.));
#81713=DIRECTION('',(-1.,0.,0.));
#81714=DIRECTION('',(1.,0.,0.));
#81715=DIRECTION('center_axis',(0.,0.,-1.));
#81716=DIRECTION('ref_axis',(-1.,0.,0.));
#81717=DIRECTION('center_axis',(0.798635510047293,-0.601815023152048,0.));
#81718=DIRECTION('ref_axis',(0.,0.,-1.));
#81719=DIRECTION('center_axis',(0.,0.,1.));
#81720=DIRECTION('ref_axis',(0.317304656405093,0.948323655206199,0.));
#81721=DIRECTION('center_axis',(0.,0.,-1.));
#81722=DIRECTION('ref_axis',(0.317304656405093,0.948323655206199,0.));
#81723=DIRECTION('center_axis',(0.798635510047292,-0.60181502315205,0.));
#81724=DIRECTION('ref_axis',(0.407354127365635,0.540577185286265,-0.736097087119736));
#81725=DIRECTION('',(-0.798635510047292,0.60181502315205,-4.64505341592566E-18));
#81726=DIRECTION('',(0.798635510047292,-0.60181502315205,0.));
#81727=DIRECTION('center_axis',(1.03697505961761E-16,1.,0.));
#81728=DIRECTION('ref_axis',(-0.67687596968266,7.01903499015404E-17,-0.736097087119735));
#81729=DIRECTION('',(1.03697505961761E-16,1.,0.));
#81730=DIRECTION('',(-1.03697505961761E-16,-1.,0.));
#81731=DIRECTION('center_axis',(9.46423144163062E-11,9.97911842087971E-10,
1.));
#81732=DIRECTION('ref_axis',(-0.081239680140792,-0.996694594331996,1.00230204997993E-9));
#81733=DIRECTION('center_axis',(7.4001066635493E-10,-6.76143051386085E-10,
1.));
#81734=DIRECTION('ref_axis',(0.747104435776025,-0.664706673686813,-1.00230204997864E-9));
#81735=DIRECTION('center_axis',(0.,0.,1.));
#81736=DIRECTION('ref_axis',(0.0958457525202215,-0.995396198367179,0.));
#81737=DIRECTION('',(-0.00802016586345481,0.0832926071405513,-0.996492859249504));
#81738=DIRECTION('center_axis',(0.,0.,-1.));
#81739=DIRECTION('ref_axis',(0.0958457525202215,-0.995396198367179,0.));
#81740=DIRECTION('',(-0.0836778433323155,0.,-0.996492859249504));
#81741=DIRECTION('center_axis',(0.095509607975794,-0.991905203796997,-0.0836778433323155));
#81742=DIRECTION('ref_axis',(-0.995396198367179,-0.0958457525202196,1.73472347597681E-18));
#81743=DIRECTION('',(-0.00802016586345484,0.0832926071405512,-0.996492859249504));
#81744=DIRECTION('',(-0.995396198367179,-0.0958457525202195,0.));
#81745=DIRECTION('center_axis',(0.,0.,1.));
#81746=DIRECTION('ref_axis',(-9.37726403065382E-17,-1.,0.));
#81747=DIRECTION('',(-1.05048813305215E-17,0.0836778433323155,-0.996492859249504));
#81748=DIRECTION('center_axis',(0.,0.,-1.));
#81749=DIRECTION('ref_axis',(-9.37726403065382E-17,-1.,0.));
#81750=DIRECTION('center_axis',(1.25099295300378E-16,-0.996492859249504,
-0.0836778433323155));
#81751=DIRECTION('ref_axis',(-1.,-1.25539580278172E-16,2.31111593326468E-32));
#81752=DIRECTION('',(3.92334615221404E-17,0.0836778433323155,-0.996492859249504));
#81753=DIRECTION('',(-1.,-1.25539580278172E-16,0.));
#81754=DIRECTION('center_axis',(0.,0.,1.));
#81755=DIRECTION('ref_axis',(-0.0958457525202205,-0.995396198367179,0.));
#81756=DIRECTION('',(0.00802016586345482,0.0832926071405512,-0.996492859249504));
#81757=DIRECTION('center_axis',(0.,0.,-1.));
#81758=DIRECTION('ref_axis',(-0.0958457525202205,-0.995396198367179,0.));
#81759=DIRECTION('center_axis',(-0.0955096079757941,-0.991905203796997,
-0.0836778433323155));
#81760=DIRECTION('ref_axis',(-0.995396198367179,0.0958457525202197,-1.73472347597681E-18));
#81761=DIRECTION('',(0.00802016586345482,0.0832926071405512,-0.996492859249504));
#81762=DIRECTION('',(-0.995396198367179,0.0958457525202196,0.));
#81763=DIRECTION('center_axis',(0.,0.,1.));
#81764=DIRECTION('ref_axis',(-1.,1.82825029726414E-15,0.));
#81765=DIRECTION('',(0.0836778433323155,-1.52984041946728E-16,-0.996492859249504));
#81766=DIRECTION('center_axis',(0.,0.,-1.));
#81767=DIRECTION('ref_axis',(-1.,1.82825029726414E-15,0.));
#81768=DIRECTION('center_axis',(-0.996492859249504,1.03333824212878E-16,
-0.0836778433323155));
#81769=DIRECTION('ref_axis',(1.03697505961761E-16,1.,2.46519032881566E-32));
#81770=DIRECTION('',(0.0836778433323155,-8.67718365782012E-18,-0.996492859249504));
#81771=DIRECTION('',(1.03697505961761E-16,1.,0.));
#81772=DIRECTION('center_axis',(0.,0.,1.));
#81773=DIRECTION('ref_axis',(-1.,0.,0.));
#81774=DIRECTION('center_axis',(0.996492859249504,0.,-0.0836778433323155));
#81775=DIRECTION('ref_axis',(0.,-1.,0.));
#81776=DIRECTION('',(0.,-1.,0.));
#81777=DIRECTION('',(-0.0836778433323155,0.,-0.996492859249504));
#81778=DIRECTION('',(-0.0503585832223517,-0.0668280970893607,-0.996492859249504));
#81779=DIRECTION('center_axis',(0.599704373160093,0.795834582905212,-0.0836778433323155));
#81780=DIRECTION('ref_axis',(0.798635510047291,-0.60181502315205,6.93889390390723E-18));
#81781=DIRECTION('',(0.798635510047292,-0.60181502315205,0.));
#81782=DIRECTION('',(-0.050358583222351,-0.0668280970893612,-0.996492859249504));
#81783=DIRECTION('center_axis',(0.,0.,1.));
#81784=DIRECTION('ref_axis',(0.601815023152049,0.798635510047292,0.));
#81785=DIRECTION('center_axis',(0.,0.,-1.));
#81786=DIRECTION('ref_axis',(0.601815023152049,0.798635510047292,0.));
#81787=DIRECTION('',(0.,-0.0836778433323155,-0.996492859249504));
#81788=DIRECTION('center_axis',(0.,0.996492859249504,-0.0836778433323155));
#81789=DIRECTION('ref_axis',(1.,0.,0.));
#81790=DIRECTION('',(1.,0.,0.));
#81791=DIRECTION('',(-6.01394887047033E-17,-0.0836778433323155,-0.996492859249504));
#81792=DIRECTION('center_axis',(0.,0.,1.));
#81793=DIRECTION('ref_axis',(7.18702661418594E-16,1.,0.));
#81794=DIRECTION('center_axis',(0.,0.,-1.));
#81795=DIRECTION('ref_axis',(7.18702661418594E-16,1.,0.));
#81796=DIRECTION('',(0.050358583222351,-0.0668280970893611,-0.996492859249504));
#81797=DIRECTION('center_axis',(-0.599704373160093,0.795834582905212,-0.0836778433323155));
#81798=DIRECTION('ref_axis',(0.798635510047291,0.60181502315205,-6.93889390390723E-18));
#81799=DIRECTION('',(0.798635510047292,0.60181502315205,0.));
#81800=DIRECTION('',(0.0503585832223508,-0.0668280970893614,-0.996492859249504));
#81801=DIRECTION('center_axis',(-0.798635510047291,0.60181502315205,3.69443138140732E-15));
#81802=DIRECTION('ref_axis',(-0.60181502315205,-0.798635510047291,-4.33873497871557E-30));
#81803=DIRECTION('center_axis',(0.446197813109808,-0.894934361602026,0.));
#81804=DIRECTION('ref_axis',(0.894934361602026,0.446197813109808,0.));
#81805=DIRECTION('center_axis',(0.995396198367179,0.0958457525202225,3.11527430891545E-15));
#81806=DIRECTION('ref_axis',(-0.0958457525202225,0.995396198367179,4.14151975241031E-30));
#81807=DIRECTION('center_axis',(0.194656528111499,-0.0414729510141262,0.979994301206776));
#81808=DIRECTION('ref_axis',(-0.980838187855582,7.63278329429795E-17,0.194824149540495));
#81809=DIRECTION('center_axis',(-0.008710554484949,0.0604919107683137,-0.998130680308026));
#81810=DIRECTION('ref_axis',(-2.81892564846231E-18,0.998168548426498,0.0604942057732552));
#81811=DIRECTION('center_axis',(-0.00871055448494879,0.0604919107683139,
-0.998130680308026));
#81812=DIRECTION('ref_axis',(-4.44522890719057E-18,0.998168548426498,0.0604942057732554));
#81813=DIRECTION('',(-0.008710554484949,0.0604919107683137,-0.998130680308026));
#81814=DIRECTION('center_axis',(-0.00871055448494362,0.0604919107683127,
-0.998130680308026));
#81815=DIRECTION('ref_axis',(3.25260651745651E-19,0.998168548426499,0.0604942057732542));
#81816=DIRECTION('center_axis',(-0.00871055448494362,0.0604919107683127,
-0.998130680308026));
#81817=DIRECTION('ref_axis',(3.25260651745651E-19,0.998168548426499,0.0604942057732542));
#81818=DIRECTION('',(0.008710554484949,-0.0604919107683137,0.998130680308026));
#81819=DIRECTION('center_axis',(0.008710554484949,0.0604919107683137,-0.998130680308026));
#81820=DIRECTION('ref_axis',(2.81892564846231E-18,0.998168548426498,0.0604942057732552));
#81821=DIRECTION('center_axis',(-0.00871055448494879,-0.0604919107683139,
0.998130680308026));
#81822=DIRECTION('ref_axis',(4.44522890719057E-18,0.998168548426498,0.0604942057732554));
#81823=DIRECTION('',(-0.008710554484949,-0.0604919107683137,0.998130680308026));
#81824=DIRECTION('center_axis',(-0.00871055448494362,-0.0604919107683127,
0.998130680308026));
#81825=DIRECTION('ref_axis',(-3.25260651745651E-19,0.998168548426499,0.0604942057732542));
#81826=DIRECTION('center_axis',(-0.00871055448494362,-0.0604919107683127,
0.998130680308026));
#81827=DIRECTION('ref_axis',(-3.25260651745651E-19,0.998168548426499,0.0604942057732542));
#81828=DIRECTION('',(0.008710554484949,0.0604919107683137,-0.998130680308026));
#81829=DIRECTION('center_axis',(0.995396198367179,-0.0958457525202225,-3.11527430891545E-15));
#81830=DIRECTION('ref_axis',(0.0958457525202225,0.995396198367179,4.14151975241031E-30));
#81831=DIRECTION('center_axis',(-0.194656528111499,-0.0414729510141262,
0.979994301206776));
#81832=DIRECTION('ref_axis',(-0.980838187855582,-7.63278329429795E-17,-0.194824149540495));
#81833=DIRECTION('center_axis',(-0.798635510047291,-0.60181502315205,-3.69443138140732E-15));
#81834=DIRECTION('ref_axis',(0.60181502315205,-0.798635510047291,-4.33873497871557E-30));
#81835=DIRECTION('center_axis',(-0.446197813109808,-0.894934361602026,0.));
#81836=DIRECTION('ref_axis',(0.894934361602026,-0.446197813109808,0.));
#81837=DIRECTION('center_axis',(-0.998558447716632,0.0523359562429992,-0.011915291766499));
#81838=DIRECTION('ref_axis',(0.0104953077981041,0.408083857052746,0.912884118673984));
#81839=DIRECTION('center_axis',(0.020386075044372,0.575148605076514,0.817794894837835));
#81840=DIRECTION('ref_axis',(5.20417042793042E-18,-0.817964882354516,0.575268155936658));
#81841=DIRECTION('center_axis',(0.998039417204895,-0.0610268785810236,0.0138939481779476));
#81842=DIRECTION('ref_axis',(-0.0122889833175509,-0.408739073825538,-0.912568545599322));
#81843=DIRECTION('center_axis',(1.73472347597681E-18,-0.221988795754525,
-0.975049216480612));
#81844=DIRECTION('ref_axis',(2.50370892770341E-33,0.975049216480612,-0.221988795754525));
#81845=DIRECTION('center_axis',(0.998039417204897,0.0610268785809853,-0.0138939481779347));
#81846=DIRECTION('ref_axis',(-0.0122889833177408,0.408739073828414,0.912568545598031));
#81847=DIRECTION('center_axis',(0.020386075044372,-0.575148605076514,-0.817794894837835));
#81848=DIRECTION('ref_axis',(-5.20417042793042E-18,-0.817964882354516,0.575268155936658));
#81849=DIRECTION('center_axis',(-0.998558447716636,-0.0523359562429408,
0.0119152917664726));
#81850=DIRECTION('ref_axis',(0.0104953077979198,-0.408083857049552,-0.912884118675414));
#81851=DIRECTION('center_axis',(-1.73472347597681E-18,-0.221988795754525,
-0.975049216480612));
#81852=DIRECTION('ref_axis',(-2.50370892770341E-33,0.975049216480612,-0.221988795754525));
#81853=DIRECTION('center_axis',(0.0528900487108956,0.997231794789635,-0.0522627037953664));
#81854=DIRECTION('ref_axis',(-0.998596505675004,0.0529624286987586,9.97465998686665E-17));
#81855=DIRECTION('center_axis',(0.0525940510751709,-0.996187315448766,0.0696038672092574));
#81856=DIRECTION('ref_axis',(0.985279315274149,0.0631186735858003,0.158873232288112));
#81857=DIRECTION('',(0.0528900487108956,0.997231794789635,-0.0522627037953664));
#81858=DIRECTION('center_axis',(0.052890048710898,0.997231794789635,-0.0522627037953689));
#81859=DIRECTION('ref_axis',(-0.998596505675004,0.052962428698761,-2.12503625807159E-17));
#81860=DIRECTION('center_axis',(0.052890048710898,0.997231794789635,-0.0522627037953689));
#81861=DIRECTION('ref_axis',(-0.998596505675004,0.052962428698761,-2.12503625807159E-17));
#81862=DIRECTION('',(-0.0528900487108956,-0.997231794789635,0.0522627037953664));
#81863=DIRECTION('center_axis',(0.0525878429528076,-0.996187204867502,0.0696101402946753));
#81864=DIRECTION('ref_axis',(0.985044338475474,0.0632002437147804,0.160291548223256));
#81865=DIRECTION('center_axis',(-0.0528900487108956,0.997231794789635,-0.0522627037953664));
#81866=DIRECTION('ref_axis',(0.998596505675004,0.0529624286987586,9.97465998686665E-17));
#81867=DIRECTION('center_axis',(0.0525878429528076,0.996187204867502,-0.0696101402946753));
#81868=DIRECTION('ref_axis',(0.985044338475474,-0.0632002437147804,-0.160291548223256));
#81869=DIRECTION('',(0.0528900487108956,-0.997231794789635,0.0522627037953664));
#81870=DIRECTION('center_axis',(0.052890048710898,-0.997231794789635,0.0522627037953689));
#81871=DIRECTION('ref_axis',(0.998596505675004,0.052962428698761,-2.12503625807159E-17));
#81872=DIRECTION('center_axis',(0.052890048710898,-0.997231794789635,0.0522627037953689));
#81873=DIRECTION('ref_axis',(0.998596505675004,0.052962428698761,-2.12503625807159E-17));
#81874=DIRECTION('',(-0.0528900487108956,0.997231794789635,-0.0522627037953664));
#81875=DIRECTION('center_axis',(0.0525940510751235,0.996187315448765,-0.0696038672093049));
#81876=DIRECTION('ref_axis',(0.98527931526819,-0.0631186735879686,-0.158873232324211));
#81877=DIRECTION('center_axis',(-0.998614151448263,-0.0523359562401201,
0.00554294251250682));
#81878=DIRECTION('ref_axis',(0.0519027960122728,-0.996795534928489,-0.0608667504696541));
#81879=DIRECTION('center_axis',(0.998962281378779,0.0450840380960487,-0.00646451014850407));
#81880=DIRECTION('ref_axis',(0.0439131881524533,-0.991070942579532,-0.125896857311075));
#81881=DIRECTION('center_axis',(0.0120828567042902,-0.125485264736469,0.992021901425509));
#81882=DIRECTION('ref_axis',(5.70290342727375E-17,-0.992094324685822,-0.125494425876944));
#81883=DIRECTION('center_axis',(0.998962281378778,-0.0450840380960577,0.00646451014850308));
#81884=DIRECTION('ref_axis',(-0.0439131881524623,-0.991070942579531,-0.125896857311078));
#81885=DIRECTION('center_axis',(-0.998614151448147,0.0523359562423666,-0.00554294251225851));
#81886=DIRECTION('ref_axis',(-0.0519027960145314,-0.99679553492838,-0.0608667504695262));
#81887=DIRECTION('center_axis',(-0.0120828567042902,-0.125485264736469,
0.992021901425509));
#81888=DIRECTION('ref_axis',(-5.70290342727375E-17,-0.992094324685822,-0.125494425876944));
#81889=DIRECTION('center_axis',(1.49720161512018E-14,-1.,0.));
#81890=DIRECTION('ref_axis',(1.,1.49720161512018E-14,0.));
#81891=DIRECTION('center_axis',(0.,0.,-1.));
#81892=DIRECTION('ref_axis',(0.,-1.,0.));
#81893=DIRECTION('center_axis',(0.740649504310811,0.67189159227077,0.));
#81894=DIRECTION('ref_axis',(-0.67189159227077,0.740649504310811,0.));
#81895=DIRECTION('center_axis',(0.740649504310811,-0.67189159227077,0.));
#81896=DIRECTION('ref_axis',(0.67189159227077,0.740649504310811,0.));
#81897=DIRECTION('center_axis',(0.,0.,1.));
#81898=DIRECTION('ref_axis',(0.,-1.,0.));
#81899=DIRECTION('center_axis',(1.49720161512018E-14,1.,0.));
#81900=DIRECTION('ref_axis',(-1.,1.49720161512018E-14,0.));
#81901=DIRECTION('center_axis',(-0.998558447716634,-0.0523359562429681,
0.0119152917664795));
#81902=DIRECTION('ref_axis',(0.0129919738714721,-0.451056299237156,-0.892400932055432));
#81903=DIRECTION('center_axis',(0.0249572379595203,-0.649245758009651,-0.760169114066012));
#81904=DIRECTION('ref_axis',(-8.67361737988403E-18,0.760405965600033,-0.649448048330181));
#81905=DIRECTION('center_axis',(0.999034303904739,0.0428407335694399,-0.00975352084149447));
#81906=DIRECTION('ref_axis',(-0.0105926598669182,0.450286033111304,0.892821529725751));
#81907=DIRECTION('center_axis',(0.,0.221988795754525,0.975049216480612));
#81908=DIRECTION('ref_axis',(0.,-0.975049216480612,0.221988795754525));
#81909=DIRECTION('center_axis',(0.999034303904739,-0.0428407335694404,0.00975352084149472));
#81910=DIRECTION('ref_axis',(-0.0105926598668447,-0.450286033109767,-0.892821529726527));
#81911=DIRECTION('center_axis',(0.0249572379595203,0.649245758009651,0.760169114066012));
#81912=DIRECTION('ref_axis',(8.67361737988403E-18,0.760405965600033,-0.649448048330181));
#81913=DIRECTION('center_axis',(-0.998558447716638,0.052335956242907,-0.0119152917664586));
#81914=DIRECTION('ref_axis',(0.0129919738708424,0.451056299226538,0.892400932060808));
#81915=DIRECTION('center_axis',(0.,0.221988795754525,0.975049216480612));
#81916=DIRECTION('ref_axis',(0.,-0.975049216480612,0.221988795754525));
#81917=DIRECTION('center_axis',(0.740649504320025,-0.671891592260613,-2.21581674331895E-15));
#81918=DIRECTION('ref_axis',(0.671891592260613,0.740649504320025,-5.91645678915759E-31));
#81919=DIRECTION('center_axis',(0.,0.,-1.));
#81920=DIRECTION('ref_axis',(0.,-1.,0.));
#81921=DIRECTION('center_axis',(-2.99440323024037E-15,1.,1.51111609601126E-29));
#81922=DIRECTION('ref_axis',(-1.,-2.99440323024037E-15,-7.11991185815745E-45));
#81923=DIRECTION('center_axis',(-2.99440323024037E-15,-1.,-1.51111609601126E-29));
#81924=DIRECTION('ref_axis',(1.,-2.99440323024037E-15,-7.11991185815745E-45));
#81925=DIRECTION('center_axis',(0.,0.,1.));
#81926=DIRECTION('ref_axis',(0.,-1.,0.));
#81927=DIRECTION('center_axis',(0.740649504320025,0.671891592260613,2.21581674331895E-15));
#81928=DIRECTION('ref_axis',(-0.671891592260613,0.740649504320025,-5.91645678915759E-31));
#81929=DIRECTION('center_axis',(0.,0.,1.));
#81930=DIRECTION('ref_axis',(1.,0.,0.));
#81931=DIRECTION('center_axis',(-0.00909800923213735,0.0679359738121809,
-0.997648199361981));
#81932=DIRECTION('ref_axis',(2.38524477946811E-18,0.997689491477716,0.0679387856451447));
#81933=DIRECTION('center_axis',(-0.909784096482205,-0.41472759318413,-0.0171441313502915));
#81934=DIRECTION('ref_axis',(-0.414788555247168,0.90991782839769,-4.85722573273506E-17));
#81935=DIRECTION('center_axis',(-0.0519737441020023,0.997266061602086,0.0525274433099921));
#81936=DIRECTION('ref_axis',(-3.40439482160448E-16,-0.0525985327717239,
0.998615739085992));
#81937=DIRECTION('center_axis',(0.00909800923213575,-0.0679359738121818,
0.997648199361981));
#81938=DIRECTION('ref_axis',(5.52943107967607E-18,-0.997689491477716,-0.0679387856451456));
#81939=DIRECTION('center_axis',(-0.00909800923213132,0.0679359738122149,
-0.997648199361979));
#81940=DIRECTION('ref_axis',(-9.71495019846946E-14,-0.997689491477714,-0.0679387856451778));
#81941=DIRECTION('',(0.00909800923213575,-0.0679359738121818,0.997648199361981));
#81942=DIRECTION('',(-0.00909800923213575,0.0679359738121818,-0.997648199361981));
#81943=DIRECTION('center_axis',(-0.00909800923213575,-0.0679359738121818,
0.997648199361981));
#81944=DIRECTION('ref_axis',(-5.52943107967607E-18,-0.997689491477716,-0.0679387856451456));
#81945=DIRECTION('center_axis',(-0.00909800923213132,-0.0679359738122149,
0.997648199361979));
#81946=DIRECTION('ref_axis',(1.29020058525775E-17,-0.997689491477713,-0.0679387856451786));
#81947=DIRECTION('',(0.00909800923213575,0.0679359738121818,-0.997648199361981));
#81948=DIRECTION('center_axis',(-0.00909800923213735,-0.0679359738121809,
0.997648199361981));
#81949=DIRECTION('ref_axis',(-2.38524477946811E-18,0.997689491477716,0.0679387856451447));
#81950=DIRECTION('',(-0.00909800923213575,-0.0679359738121818,0.997648199361981));
#81951=DIRECTION('center_axis',(0.,0.,-1.));
#81952=DIRECTION('ref_axis',(-1.,0.,0.));
#81953=DIRECTION('center_axis',(-0.0519737441020023,-0.997266061602086,
-0.0525274433099921));
#81954=DIRECTION('ref_axis',(3.40439482160448E-16,-0.0525985327717239,0.998615739085992));
#81955=DIRECTION('center_axis',(-0.909784096482205,0.41472759318413,0.0171441313502915));
#81956=DIRECTION('ref_axis',(0.414788555247168,0.90991782839769,-1.78329573330416E-15));
#81957=DIRECTION('center_axis',(1.,0.,0.));
#81958=DIRECTION('ref_axis',(0.,1.,0.));
#81959=DIRECTION('center_axis',(-7.27304040368856E-16,1.,-1.38777878078144E-14));
#81960=DIRECTION('ref_axis',(0.,-1.38777878078144E-14,-1.));
#81961=DIRECTION('center_axis',(-0.740649504310715,-0.671891592270875,8.58277359520829E-14));
#81962=DIRECTION('ref_axis',(0.671891592270875,-0.740649504310715,3.40787911055477E-28));
#81963=DIRECTION('center_axis',(1.,0.,0.));
#81964=DIRECTION('ref_axis',(0.,1.,0.));
#81965=DIRECTION('center_axis',(-0.740649504310715,0.671891592270875,-8.58277359520829E-14));
#81966=DIRECTION('ref_axis',(-0.671891592270875,-0.740649504310715,3.40787911055477E-28));
#81967=DIRECTION('center_axis',(-7.27304040368856E-16,-1.,1.38777878078144E-14));
#81968=DIRECTION('ref_axis',(0.,-1.38777878078144E-14,-1.));
#81969=DIRECTION('center_axis',(0.,0.,1.));
#81970=DIRECTION('ref_axis',(1.,0.,0.));
#81971=DIRECTION('center_axis',(-0.0525552718788885,0.997235514303215,-0.0525287769716688));
#81972=DIRECTION('ref_axis',(-0.998614190287632,-0.0526279294308456,-3.08780778723871E-16));
#81973=DIRECTION('center_axis',(0.908842222298408,0.416782946683025,-0.017256602270007));
#81974=DIRECTION('ref_axis',(-0.416845017510367,0.908977574738113,-3.12250225675825E-17));
#81975=DIRECTION('center_axis',(0.,0.,-1.));
#81976=DIRECTION('ref_axis',(-1.,0.,0.));
#81977=DIRECTION('center_axis',(-0.0525552718788885,-0.997235514303215,
0.0525287769716688));
#81978=DIRECTION('ref_axis',(0.998614190287632,-0.0526279294308456,-3.08780778723871E-16));
#81979=DIRECTION('center_axis',(0.908842222298408,-0.416782946683025,0.017256602270007));
#81980=DIRECTION('ref_axis',(0.416845017510367,0.908977574738113,-3.12250225675825E-17));
#81981=DIRECTION('center_axis',(0.,0.,-1.));
#81982=DIRECTION('ref_axis',(0.,1.,0.));
#81983=DIRECTION('',(0.,1.,0.));
#81984=DIRECTION('',(1.44956313444948E-16,-1.,0.));
#81985=DIRECTION('center_axis',(0.,0.,-1.));
#81986=DIRECTION('ref_axis',(0.,1.,0.));
#81987=DIRECTION('',(0.,1.,0.));
#81988=DIRECTION('',(-1.44956313444948E-16,-1.,0.));
#81989=DIRECTION('center_axis',(0.908842222298408,-0.416782946683026,0.017256602270016));
#81990=DIRECTION('ref_axis',(-0.416845017510368,-0.908977574738113,2.25514051876985E-17));
#81991=DIRECTION('center_axis',(0.908842222298408,-0.416782946683025,0.0172566022700194));
#81992=DIRECTION('ref_axis',(0.416845017510367,0.908977574738113,-3.64291929955129E-17));
#81993=DIRECTION('',(-0.908842222298408,0.416782946683026,-0.017256602270016));
#81994=DIRECTION('',(0.908842222298408,-0.416782946683026,0.017256602270016));
#81995=DIRECTION('center_axis',(-0.908842222298408,-0.416782946683026,0.017256602270016));
#81996=DIRECTION('ref_axis',(0.416845017510368,-0.908977574738113,2.25514051876985E-17));
#81997=DIRECTION('center_axis',(0.908842222298408,0.416782946683025,-0.0172566022700194));
#81998=DIRECTION('ref_axis',(-0.416845017510367,0.908977574738113,-3.64291929955129E-17));
#81999=DIRECTION('',(-0.908842222298408,-0.416782946683026,0.017256602270016));
#82000=DIRECTION('',(0.908842222298408,0.416782946683026,-0.017256602270016));
#82001=DIRECTION('center_axis',(1.,0.,0.));
#82002=DIRECTION('ref_axis',(0.,1.,0.));
#82003=DIRECTION('center_axis',(-6.94841646718624E-14,-1.,-1.92857298663877E-27));
#82004=DIRECTION('ref_axis',(1.,-6.94841646718624E-14,-1.83649583034662E-43));
#82005=DIRECTION('center_axis',(-0.740649504320027,-0.67189159226061,0.));
#82006=DIRECTION('ref_axis',(0.67189159226061,-0.740649504320027,0.));
#82007=DIRECTION('center_axis',(-0.739720211609127,-0.672914562583504,0.));
#82008=DIRECTION('ref_axis',(0.672914562583504,-0.739720211609127,0.));
#82009=DIRECTION('center_axis',(1.,0.,0.));
#82010=DIRECTION('ref_axis',(0.,1.,0.));
#82011=DIRECTION('center_axis',(1.40918750541583E-14,-1.,0.));
#82012=DIRECTION('ref_axis',(1.,1.40918750541583E-14,0.));
#82013=DIRECTION('center_axis',(0.,0.,1.));
#82014=DIRECTION('ref_axis',(0.,-1.,0.));
#82015=DIRECTION('center_axis',(1.,0.,0.));
#82016=DIRECTION('ref_axis',(0.,1.,0.));
#82017=DIRECTION('center_axis',(-0.739720211609127,0.672914562583504,0.));
#82018=DIRECTION('ref_axis',(-0.672914562583504,-0.739720211609127,0.));
#82019=DIRECTION('center_axis',(0.,0.,-1.));
#82020=DIRECTION('ref_axis',(0.,-1.,0.));
#82021=DIRECTION('center_axis',(1.40918750541583E-14,1.,0.));
#82022=DIRECTION('ref_axis',(-1.,1.40918750541583E-14,0.));
#82023=DIRECTION('center_axis',(-0.740649504320027,0.67189159226061,0.));
#82024=DIRECTION('ref_axis',(-0.67189159226061,-0.740649504320027,0.));
#82025=DIRECTION('center_axis',(1.,0.,0.));
#82026=DIRECTION('ref_axis',(0.,1.,0.));
#82027=DIRECTION('center_axis',(-6.94841646718624E-14,1.,1.92857298663877E-27));
#82028=DIRECTION('ref_axis',(-1.,-6.94841646718624E-14,-1.83649583034662E-43));
#82029=DIRECTION('center_axis',(0.,-0.999961923064171,0.00872653549837405));
#82030=DIRECTION('ref_axis',(0.,-0.00872653549837405,-0.999961923064171));
#82031=DIRECTION('',(1.,3.90465112742112E-18,4.47428701917067E-16));
#82032=DIRECTION('',(-0.0114739124735726,-0.00872596105235543,-0.999896098070325));
#82033=DIRECTION('',(-1.,0.,0.));
#82034=DIRECTION('',(-0.0114739124735726,0.00872596105235543,0.999896098070325));
#82035=DIRECTION('center_axis',(1.,0.,0.));
#82036=DIRECTION('ref_axis',(0.,-1.,0.));
#82037=DIRECTION('',(1.,0.,0.));
#82038=DIRECTION('center_axis',(0.999039804802216,-0.0427155908191468,0.00973892816077421));
#82039=DIRECTION('ref_axis',(0.0427970431050598,0.999049190047962,-0.00831438307845762));
#82040=DIRECTION('center_axis',(0.,-0.760405965600029,0.649448048330186));
#82041=DIRECTION('ref_axis',(0.,-0.649448048330186,-0.760405965600029));
#82042=DIRECTION('',(0.0249572379595233,-0.649245758009655,-0.760169114066008));
#82043=DIRECTION('',(-1.,0.,0.));
#82044=DIRECTION('',(0.0249572379595233,0.649245758009655,0.760169114066008));
#82045=DIRECTION('center_axis',(0.,-0.999961923064171,0.00872653549837405));
#82046=DIRECTION('ref_axis',(0.,-0.00872653549837405,-0.999961923064171));
#82047=DIRECTION('',(-1.,3.90465112742112E-18,4.47428701917067E-16));
#82048=DIRECTION('',(0.0114739124735726,0.00872596105235543,0.999896098070325));
#82049=DIRECTION('',(1.,0.,0.));
#82050=DIRECTION('',(0.0114739124735726,-0.00872596105235543,-0.999896098070325));
#82051=DIRECTION('center_axis',(-1.,0.,0.));
#82052=DIRECTION('ref_axis',(0.,-1.,0.));
#82053=DIRECTION('center_axis',(0.999039804802216,0.0427155908191468,-0.00973892816077421));
#82054=DIRECTION('ref_axis',(-0.0427970431050598,0.999049190047962,-0.00831438307845762));
#82055=DIRECTION('',(-1.,0.,0.));
#82056=DIRECTION('center_axis',(0.,-0.760405965600029,0.649448048330186));
#82057=DIRECTION('ref_axis',(0.,-0.649448048330186,-0.760405965600029));
#82058=DIRECTION('',(-0.0249572379595233,0.649245758009655,0.760169114066008));
#82059=DIRECTION('',(1.,0.,0.));
#82060=DIRECTION('',(-0.0249572379595233,-0.649245758009655,-0.760169114066008));
#82061=DIRECTION('center_axis',(1.,0.,0.));
#82062=DIRECTION('ref_axis',(0.,1.,0.));
#82063=DIRECTION('',(-1.,0.,0.));
#82064=DIRECTION('center_axis',(-1.,0.,0.));
#82065=DIRECTION('ref_axis',(0.,1.,0.));
#82066=DIRECTION('',(1.,0.,0.));
#82067=DIRECTION('center_axis',(0.,1.,0.));
#82068=DIRECTION('ref_axis',(-1.,0.,0.));
#82069=DIRECTION('',(0.,1.,0.));
#82070=DIRECTION('center_axis',(0.,-1.,0.));
#82071=DIRECTION('ref_axis',(1.,0.,0.));
#82072=DIRECTION('center_axis',(1.,0.,0.));
#82073=DIRECTION('ref_axis',(0.,1.,0.));
#82074=DIRECTION('center_axis',(-0.739720211542099,0.672914562657187,6.53699585934138E-14));
#82075=DIRECTION('ref_axis',(-0.672914562657187,-0.739720211542099,4.16518557956694E-28));
#82076=DIRECTION('center_axis',(0.,0.,1.));
#82077=DIRECTION('ref_axis',(0.,-1.,0.));
#82078=DIRECTION('center_axis',(1.44956313444948E-16,-1.,0.));
#82079=DIRECTION('ref_axis',(1.,1.44956313444948E-16,0.));
#82080=DIRECTION('',(1.44956313444948E-16,-1.,0.));
#82081=DIRECTION('center_axis',(-1.44956313444948E-16,-1.,0.));
#82082=DIRECTION('ref_axis',(-1.,1.44956313444948E-16,0.));
#82083=DIRECTION('',(-1.44956313444948E-16,-1.,0.));
#82084=DIRECTION('center_axis',(-0.739720211542099,-0.672914562657187,-6.53699585934138E-14));
#82085=DIRECTION('ref_axis',(0.672914562657187,-0.739720211542099,4.16518557956694E-28));
#82086=DIRECTION('center_axis',(1.,0.,0.));
#82087=DIRECTION('ref_axis',(0.,1.,0.));
#82088=DIRECTION('center_axis',(0.,1.,0.));
#82089=DIRECTION('ref_axis',(-1.,0.,0.));
#82090=DIRECTION('center_axis',(0.,0.,-1.));
#82091=DIRECTION('ref_axis',(0.,-1.,0.));
#82092=DIRECTION('center_axis',(0.,1.,0.));
#82093=DIRECTION('ref_axis',(1.,0.,0.));
#82094=DIRECTION('',(0.,1.,0.));
#82095=DIRECTION('center_axis',(-0.414918559214104,-0.907492030058043,-0.0655805199798315));
#82096=DIRECTION('ref_axis',(-0.909449820330342,0.415813689410425,1.04083408558608E-17));
#82097=DIRECTION('',(-0.909784096482207,0.414727593184126,0.0171441313502877));
#82098=DIRECTION('center_axis',(-0.909784096482207,0.414727593184126,0.0171441313502877));
#82099=DIRECTION('ref_axis',(-0.299345101545388,-0.684163292553922,0.665066236778381));
#82100=DIRECTION('',(0.909784096482207,-0.414727593184126,-0.0171441313502877));
#82101=DIRECTION('center_axis',(-0.909784096482208,0.414727593184124,0.0171441313502969));
#82102=DIRECTION('ref_axis',(-0.414788555247162,-0.909917828397692,-6.41847686111419E-17));
#82103=DIRECTION('center_axis',(-0.0525552718788999,-0.997235514303214,
0.0525287769716667));
#82104=DIRECTION('ref_axis',(0.705329762600263,-0.0743056458985735,-0.704974181781044));
#82105=DIRECTION('',(-0.0525552718788999,-0.997235514303214,0.0525287769716666));
#82106=DIRECTION('',(0.0525552718788999,0.997235514303214,-0.0525287769716666));
#82107=DIRECTION('center_axis',(0.00503937941314088,0.0523359562429439,
0.99861681957559));
#82108=DIRECTION('ref_axis',(-2.16840434497101E-19,-0.99862949992637,0.0523366208004304));
#82109=DIRECTION('',(0.995396198367179,-0.0958457525202198,-1.1997177768675E-21));
#82110=DIRECTION('center_axis',(0.909784096482207,0.414727593184126,0.0171441313502877));
#82111=DIRECTION('ref_axis',(0.299345101545388,-0.684163292553922,0.665066236778381));
#82112=DIRECTION('',(0.909784096482207,0.414727593184126,0.0171441313502877));
#82113=DIRECTION('center_axis',(-0.909784096482208,-0.414727593184124,-0.0171441313502969));
#82114=DIRECTION('ref_axis',(0.414788555247162,-0.909917828397692,-6.41847686111419E-17));
#82115=DIRECTION('',(-0.909784096482207,-0.414727593184126,-0.0171441313502877));
#82116=DIRECTION('center_axis',(0.414918559214104,-0.907492030058043,-0.0655805199798315));
#82117=DIRECTION('ref_axis',(0.909449820330342,0.415813689410425,1.04083408558608E-17));
#82118=DIRECTION('center_axis',(-0.00503937941314088,0.0523359562429439,
0.99861681957559));
#82119=DIRECTION('ref_axis',(2.16840434497101E-19,-0.99862949992637,0.0523366208004304));
#82120=DIRECTION('',(0.0525552718788999,-0.997235514303214,0.0525287769716666));
#82121=DIRECTION('',(-0.995396198367179,-0.0958457525202198,-1.1997177768675E-21));
#82122=DIRECTION('center_axis',(0.0525552718788999,-0.997235514303214,0.0525287769716667));
#82123=DIRECTION('ref_axis',(-0.705329762600263,-0.0743056458985735,-0.704974181781044));
#82124=DIRECTION('',(-0.0525552718788999,0.997235514303214,-0.0525287769716666));
#82125=DIRECTION('center_axis',(1.44956313444948E-16,-1.,0.));
#82126=DIRECTION('ref_axis',(1.,1.44956313444948E-16,0.));
#82127=DIRECTION('center_axis',(0.739720211609117,0.672914562583515,4.65058741858087E-14));
#82128=DIRECTION('ref_axis',(-0.672914562583515,0.739720211609117,-7.25752032803331E-29));
#82129=DIRECTION('center_axis',(-1.49720161512018E-14,1.,-1.51111609601129E-28));
#82130=DIRECTION('ref_axis',(-1.,-1.49720161512018E-14,-2.52943804269929E-44));
#82131=DIRECTION('center_axis',(0.,1.,0.));
#82132=DIRECTION('ref_axis',(-1.,0.,0.));
#82133=DIRECTION('center_axis',(0.,-1.,0.));
#82134=DIRECTION('ref_axis',(1.,0.,0.));
#82135=DIRECTION('center_axis',(0.,1.,0.));
#82136=DIRECTION('ref_axis',(1.,0.,0.));
#82137=DIRECTION('center_axis',(-1.49720161512018E-14,-1.,1.51111609601129E-28));
#82138=DIRECTION('ref_axis',(1.,-1.49720161512018E-14,-2.52943804269929E-44));
#82139=DIRECTION('center_axis',(0.,1.,0.));
#82140=DIRECTION('ref_axis',(-1.,0.,0.));
#82141=DIRECTION('center_axis',(0.739720211609117,-0.672914562583515,-4.65058741858087E-14));
#82142=DIRECTION('ref_axis',(0.672914562583515,0.739720211609117,-7.25752032803331E-29));
#82143=DIRECTION('center_axis',(-1.44956313444948E-16,-1.,0.));
#82144=DIRECTION('ref_axis',(-1.,1.44956313444948E-16,0.));
#82145=DIRECTION('center_axis',(-0.0516461668918265,0.997296809919943,0.0522661110939688));
#82146=DIRECTION('ref_axis',(-3.68628738645071E-17,0.0523359562429472,-0.998629534754574));
#82147=DIRECTION('center_axis',(-0.0249572379595202,0.649245758009645,0.760169114066018));
#82148=DIRECTION('ref_axis',(3.64291929955129E-17,0.760405965600039,-0.649448048330174));
#82149=DIRECTION('center_axis',(0.0249572379595233,-0.649245758009656,-0.760169114066008));
#82150=DIRECTION('ref_axis',(1.52655665885959E-16,0.760405965600029,-0.649448048330186));
#82151=DIRECTION('center_axis',(-0.0249572379595206,0.649245758009651,0.760169114066012));
#82152=DIRECTION('ref_axis',(-1.73472347597681E-18,0.760405965600033,-0.649448048330181));
#82153=DIRECTION('',(-0.0249572379595233,0.649245758009655,0.760169114066008));
#82154=DIRECTION('center_axis',(0.0114739124735781,0.00872596105234979,
0.999896098070325));
#82155=DIRECTION('ref_axis',(-0.999934167486834,-1.71168417981149E-17,0.0114743493241207));
#82156=DIRECTION('center_axis',(-0.0114739124735726,-0.00872596105235543,
-0.999896098070325));
#82157=DIRECTION('ref_axis',(-0.999934167486834,-4.74338450462408E-19,0.0114743493241152));
#82158=DIRECTION('center_axis',(0.0114739124735727,0.00872596105235314,
0.999896098070325));
#82159=DIRECTION('ref_axis',(-0.999934167486834,-3.5643146420461E-18,0.0114743493241153));
#82160=DIRECTION('',(0.0114739124735726,0.00872596105235543,0.999896098070325));
#82161=DIRECTION('center_axis',(1.,3.90465112742112E-18,4.47428701917067E-16));
#82162=DIRECTION('ref_axis',(4.47428701917067E-16,1.74705298538105E-33,
-1.));
#82163=DIRECTION('',(-1.,-3.90465112742112E-18,-4.47428701917067E-16));
#82164=DIRECTION('center_axis',(-0.0114739124735742,0.00872596105235499,
0.999896098070325));
#82165=DIRECTION('ref_axis',(-0.999934167486834,-2.64274279543342E-18,-0.0114743493241168));
#82166=DIRECTION('center_axis',(-0.052890048710898,-0.997231794789635,0.0522627037953689));
#82167=DIRECTION('ref_axis',(0.998596505675004,-0.052962428698761,2.12503625807159E-17));
#82168=DIRECTION('center_axis',(-0.0114739124735726,0.00872596105235543,
0.999896098070325));
#82169=DIRECTION('ref_axis',(0.999934167486834,4.06575814682064E-20,0.0114743493241152));
#82170=DIRECTION('center_axis',(-0.0114739124735783,0.00872596105234979,
0.999896098070325));
#82171=DIRECTION('ref_axis',(-0.999934167486834,1.48400172358953E-17,-0.0114743493241209));
#82172=DIRECTION('',(0.0114739124735726,-0.00872596105235543,-0.999896098070325));
#82173=DIRECTION('center_axis',(-0.998558447716653,0.0523359562426197,-0.0119152917664377));
#82174=DIRECTION('ref_axis',(0.0536751941314008,0.973665770126412,-0.221571527094746));
#82175=DIRECTION('center_axis',(0.0249572379595233,0.649245758009656,0.760169114066008));
#82176=DIRECTION('ref_axis',(1.52655665885959E-16,-0.760405965600029,0.649448048330186));
#82177=DIRECTION('center_axis',(0.0249572379595206,0.649245758009651,0.760169114066012));
#82178=DIRECTION('ref_axis',(1.73472347597681E-18,0.760405965600033,-0.649448048330181));
#82179=DIRECTION('',(-0.0249572379595233,-0.649245758009655,-0.760169114066008));
#82180=DIRECTION('center_axis',(0.0516461668918258,0.997296809919943,0.0522661110939681));
#82181=DIRECTION('ref_axis',(-1.3010426069826E-18,0.0523359562429465,-0.998629534754574));
#82182=DIRECTION('center_axis',(0.0516461668918258,-0.997296809919943,-0.0522661110939681));
#82183=DIRECTION('ref_axis',(1.3010426069826E-18,0.0523359562429465,-0.998629534754574));
#82184=DIRECTION('center_axis',(0.0249572379595206,-0.649245758009651,-0.760169114066012));
#82185=DIRECTION('ref_axis',(-1.73472347597681E-18,0.760405965600033,-0.649448048330181));
#82186=DIRECTION('center_axis',(-0.0249572379595233,0.649245758009656,0.760169114066008));
#82187=DIRECTION('ref_axis',(-1.52655665885959E-16,-0.760405965600029,0.649448048330186));
#82188=DIRECTION('',(0.0249572379595233,-0.649245758009655,-0.760169114066008));
#82189=DIRECTION('center_axis',(-0.0114739124735783,-0.00872596105234979,
-0.999896098070325));
#82190=DIRECTION('ref_axis',(0.999934167486834,1.48400172358953E-17,-0.0114743493241209));
#82191=DIRECTION('center_axis',(-0.998558447716635,-0.0523359562429579,
0.0119152917664585));
#82192=DIRECTION('ref_axis',(-0.0536751941317351,0.973665770126393,-0.221571527094748));
#82193=DIRECTION('center_axis',(0.0114739124735726,0.00872596105235543,
0.999896098070325));
#82194=DIRECTION('ref_axis',(-0.999934167486834,4.06575814682064E-20,0.0114743493241152));
#82195=DIRECTION('center_axis',(-0.0114739124735742,-0.00872596105235499,
-0.999896098070325));
#82196=DIRECTION('ref_axis',(0.999934167486834,-2.64274279543342E-18,-0.0114743493241168));
#82197=DIRECTION('',(-0.0114739124735726,-0.00872596105235543,-0.999896098070325));
#82198=DIRECTION('center_axis',(-0.052890048710898,0.997231794789635,-0.0522627037953689));
#82199=DIRECTION('ref_axis',(-0.998596505675004,-0.052962428698761,2.12503625807159E-17));
#82200=DIRECTION('center_axis',(-1.,3.90465112742112E-18,4.47428701917067E-16));
#82201=DIRECTION('ref_axis',(-4.47428701917067E-16,1.74705298538105E-33,
-1.));
#82202=DIRECTION('',(1.,-3.90465112742112E-18,-4.47428701917067E-16));
#82203=DIRECTION('center_axis',(0.0114739124735727,-0.00872596105235314,
-0.999896098070325));
#82204=DIRECTION('ref_axis',(0.999934167486834,-3.5643146420461E-18,0.0114743493241153));
#82205=DIRECTION('center_axis',(0.0114739124735726,-0.00872596105235543,
-0.999896098070325));
#82206=DIRECTION('ref_axis',(0.999934167486834,-4.74338450462408E-19,0.0114743493241152));
#82207=DIRECTION('center_axis',(0.0114739124735781,-0.00872596105234979,
-0.999896098070325));
#82208=DIRECTION('ref_axis',(0.999934167486834,-1.71168417981149E-17,0.0114743493241207));
#82209=DIRECTION('',(-0.0114739124735726,0.00872596105235543,0.999896098070325));
#82210=DIRECTION('center_axis',(-0.0249572379595206,-0.649245758009651,
-0.760169114066012));
#82211=DIRECTION('ref_axis',(1.73472347597681E-18,0.760405965600033,-0.649448048330181));
#82212=DIRECTION('center_axis',(-0.0249572379595233,-0.649245758009656,
-0.760169114066008));
#82213=DIRECTION('ref_axis',(-1.52655665885959E-16,0.760405965600029,-0.649448048330186));
#82214=DIRECTION('center_axis',(-0.0249572379595202,-0.649245758009645,
-0.760169114066018));
#82215=DIRECTION('ref_axis',(-3.64291929955129E-17,0.760405965600039,-0.649448048330174));
#82216=DIRECTION('',(0.0249572379595233,0.649245758009655,0.760169114066008));
#82217=DIRECTION('center_axis',(-0.0516461668918265,-0.997296809919943,
-0.0522661110939688));
#82218=DIRECTION('ref_axis',(3.68628738645071E-17,0.0523359562429472,-0.998629534754574));
#82219=DIRECTION('center_axis',(0.,-0.052335956242944,0.998629534754574));
#82220=DIRECTION('ref_axis',(0.,-0.998629534754574,-0.052335956242944));
#82221=DIRECTION('',(-0.0516461668918244,-0.997296809919943,-0.0522661110939656));
#82222=DIRECTION('',(-0.0516461668918244,0.997296809919943,0.0522661110939656));
#82223=DIRECTION('',(1.,0.,0.));
#82224=DIRECTION('center_axis',(-0.0516461668918244,0.997296809919943,0.0522661110939656));
#82225=DIRECTION('ref_axis',(-1.30104260698261E-16,-0.052335956242944,0.998629534754574));
#82226=DIRECTION('',(0.0516461668918244,-0.997296809919943,-0.0522661110939656));
#82227=DIRECTION('center_axis',(0.0516461668918244,0.997296809919943,0.0522661110939656));
#82228=DIRECTION('ref_axis',(1.30104260698261E-16,-0.052335956242944,0.998629534754574));
#82229=DIRECTION('',(0.0516461668918244,0.997296809919943,0.0522661110939656));
#82230=DIRECTION('',(-0.0516461668918244,-0.997296809919943,-0.0522661110939656));
#82231=DIRECTION('center_axis',(0.,-0.052335956242944,0.998629534754574));
#82232=DIRECTION('ref_axis',(0.,-0.998629534754574,-0.052335956242944));
#82233=DIRECTION('',(0.0516461668918244,-0.997296809919943,-0.0522661110939656));
#82234=DIRECTION('',(-1.,0.,0.));
#82235=DIRECTION('center_axis',(-0.0516461668918244,0.997296809919943,0.0522661110939656));
#82236=DIRECTION('ref_axis',(-1.30104260698261E-16,-0.052335956242944,0.998629534754574));
#82237=DIRECTION('',(-0.0516461668918244,0.997296809919943,0.0522661110939656));
#82238=DIRECTION('center_axis',(0.0516461668918244,0.997296809919943,0.0522661110939656));
#82239=DIRECTION('ref_axis',(1.30104260698261E-16,-0.052335956242944,0.998629534754574));
#82240=DIRECTION('',(0.0516461668918244,0.997296809919943,0.0522661110939656));
#82241=DIRECTION('center_axis',(0.739720211542073,-0.672914562657215,0.));
#82242=DIRECTION('ref_axis',(0.672914562657215,0.739720211542073,0.));
#82243=DIRECTION('center_axis',(0.739720211542073,0.672914562657215,0.));
#82244=DIRECTION('ref_axis',(-0.672914562657215,0.739720211542073,0.));
#82245=DIRECTION('center_axis',(0.00503937941314086,0.0523359562429439,
-0.99861681957559));
#82246=DIRECTION('ref_axis',(1.62630325872826E-19,0.99862949992637,0.0523366208004304));
#82247=DIRECTION('',(0.0519737441019998,0.997266061602087,0.052527443309962));
#82248=DIRECTION('',(-0.995396198367179,0.0958457525202198,2.32822714409213E-17));
#82249=DIRECTION('center_axis',(-0.0519737441019998,-0.997266061602088,
-0.052527443309962));
#82250=DIRECTION('ref_axis',(0.701427388873532,-0.0738945354993279,0.708900004063618));
#82251=DIRECTION('',(-0.0519737441019998,-0.997266061602087,-0.052527443309962));
#82252=DIRECTION('center_axis',(-0.138805040178267,-0.987885260765537,-0.0693964868225859));
#82253=DIRECTION('ref_axis',(0.971001286471386,-0.149536354002767,0.186535199097843));
#82254=DIRECTION('center_axis',(-0.998614151448117,0.052335956242944,-0.00554294251219693));
#82255=DIRECTION('ref_axis',(0.0523367602519704,0.998629492617922,3.79470760369926E-19));
#82256=DIRECTION('center_axis',(-0.99861415144812,0.0523359562428885,-0.00554294251222274));
#82257=DIRECTION('ref_axis',(-0.0239666297397353,-0.358463735224444,0.933235956866139));
#82258=DIRECTION('center_axis',(-0.00701154759826479,-0.0606557178957409,
0.998134120289868));
#82259=DIRECTION('ref_axis',(-1.29020058525775E-17,0.998158656229404,0.060657208922845));
#82260=DIRECTION('center_axis',(0.126763971003694,-0.586865271895412,0.799699973926784));
#82261=DIRECTION('ref_axis',(4.44089209850063E-16,0.806203692602199,0.591638070136278));
#82262=DIRECTION('center_axis',(-0.0343227374767799,-0.56780038355323,0.822450408309768));
#82263=DIRECTION('ref_axis',(-7.63278329429796E-17,0.822935280733302,0.568135128050011));
#82264=DIRECTION('center_axis',(0.995396198367179,-0.0958457525202218,4.41138812588604E-15));
#82265=DIRECTION('ref_axis',(0.0958457525202218,0.995396198367179,-8.82538137716007E-30));
#82266=DIRECTION('center_axis',(0.995396198367179,-0.0958457525202198,0.));
#82267=DIRECTION('ref_axis',(-0.0958457525202198,-0.995396198367179,0.));
#82268=DIRECTION('center_axis',(0.995396198367182,-0.0958457525201917,-1.23454646931235E-14));
#82269=DIRECTION('ref_axis',(0.0958457525201917,0.995396198367182,5.67979851759128E-29));
#82270=DIRECTION('',(-0.995396198367179,0.0958457525202198,0.));
#82271=DIRECTION('center_axis',(-0.0696593904555597,-0.00870533729670215,
0.997532849796893));
#82272=DIRECTION('ref_axis',(2.88698101882923E-14,0.999961923064175,0.00872653549796079));
#82273=DIRECTION('center_axis',(0.,0.999961923064171,0.00872653549837395));
#82274=DIRECTION('ref_axis',(0.,-0.00872653549837395,0.999961923064171));
#82275=DIRECTION('',(-1.,2.93296426768104E-17,-3.36084416311069E-15));
#82276=DIRECTION('center_axis',(-0.0696593904557471,0.00870533729723548,
-0.997532849796875));
#82277=DIRECTION('ref_axis',(-2.24480666260324E-12,0.999961923064169,0.00872653549865027));
#82278=DIRECTION('center_axis',(0.998614151448117,0.052335956242944,-0.00554294251219693));
#82279=DIRECTION('ref_axis',(-0.0523367602519704,0.998629492617922,3.79470760369926E-19));
#82280=DIRECTION('center_axis',(-0.998614151448112,-0.0523359562430508,
0.0055429425121605));
#82281=DIRECTION('ref_axis',(-0.0239666297396858,0.358463735223454,-0.933235956866521));
#82282=DIRECTION('',(0.0519737441019998,-0.997266061602087,-0.052527443309962));
#82283=DIRECTION('center_axis',(0.0519737441019998,-0.997266061602088,-0.052527443309962));
#82284=DIRECTION('ref_axis',(-0.701427388873533,-0.0738945354993279,0.708900004063618));
#82285=DIRECTION('',(-0.0519737441019998,0.997266061602087,0.052527443309962));
#82286=DIRECTION('center_axis',(-0.138805040178267,0.987885260765537,0.0693964868225859));
#82287=DIRECTION('ref_axis',(-0.971001286471386,-0.149536354002767,0.186535199097843));
#82288=DIRECTION('center_axis',(-0.00503937941314086,0.0523359562429439,
-0.99861681957559));
#82289=DIRECTION('ref_axis',(-1.62630325872826E-19,0.99862949992637,0.0523366208004304));
#82290=DIRECTION('',(0.995396198367179,0.0958457525202198,2.32822714409213E-17));
#82291=DIRECTION('center_axis',(-0.995396198367179,-0.0958457525202198,
0.));
#82292=DIRECTION('ref_axis',(0.0958457525202198,-0.995396198367179,0.));
#82293=DIRECTION('center_axis',(0.995396198367179,0.0958457525202218,-4.41138812588604E-15));
#82294=DIRECTION('ref_axis',(-0.0958457525202218,0.995396198367179,-8.82538137716007E-30));
#82295=DIRECTION('',(0.995396198367179,0.0958457525202198,0.));
#82296=DIRECTION('center_axis',(0.995396198367182,0.0958457525201917,1.23454646931235E-14));
#82297=DIRECTION('ref_axis',(-0.0958457525201917,0.995396198367182,5.67979851759128E-29));
#82298=DIRECTION('center_axis',(-0.0343227374767799,0.56780038355323,-0.822450408309768));
#82299=DIRECTION('ref_axis',(7.63278329429796E-17,0.822935280733302,0.568135128050011));
#82300=DIRECTION('center_axis',(-0.00701154759826479,0.0606557178957409,
-0.998134120289868));
#82301=DIRECTION('ref_axis',(1.29020058525775E-17,0.998158656229404,0.060657208922845));
#82302=DIRECTION('center_axis',(0.126763971003694,0.586865271895412,-0.799699973926784));
#82303=DIRECTION('ref_axis',(-4.44089209850063E-16,0.806203692602199,0.591638070136278));
#82304=DIRECTION('center_axis',(-0.998558447716635,-0.0523359562429439,
0.0119152917664681));
#82305=DIRECTION('ref_axis',(-0.0523396718157657,0.998629340022722,0.));
#82306=DIRECTION('',(-0.00871025998663916,-0.061046223656431,-0.998096934144302));
#82307=DIRECTION('center_axis',(-0.998558447716637,-0.0523359562429096,
0.0119152917664641));
#82308=DIRECTION('ref_axis',(-0.0536751943457745,0.973653490449999,-0.221625481491809));
#82309=DIRECTION('center_axis',(4.47019870081833E-16,-0.052335956242944,
-0.998629534754574));
#82310=DIRECTION('ref_axis',(-3.08148791101958E-33,0.998629534754574,-0.052335956242944));
#82311=DIRECTION('',(-0.0528900487108956,-0.997231794789635,0.0522627037953663));
#82312=DIRECTION('',(1.,2.72909493672852E-17,4.46203077960665E-16));
#82313=DIRECTION('center_axis',(0.0528900487108956,0.997231794789635,-0.0522627037953663));
#82314=DIRECTION('ref_axis',(-0.709343685798417,0.0743555476117492,0.700929945113828));
#82315=DIRECTION('',(0.0528900487108956,0.997231794789635,-0.0522627037953663));
#82316=DIRECTION('center_axis',(0.998558447716635,-0.0523359562429439,0.0119152917664681));
#82317=DIRECTION('ref_axis',(-0.0523396718157657,-0.998629340022722,0.));
#82318=DIRECTION('',(-0.00871025998663916,0.061046223656431,0.998096934144302));
#82319=DIRECTION('center_axis',(-0.998558447716635,-0.0523359562429439,
0.0119152917664681));
#82320=DIRECTION('ref_axis',(0.0523396718157657,-0.998629340022722,0.));
#82321=DIRECTION('',(-0.0528900487108956,0.997231794789635,-0.0522627037953663));
#82322=DIRECTION('',(0.00871025998663916,0.061046223656431,0.998096934144302));
#82323=DIRECTION('center_axis',(-0.0528900487108956,0.997231794789635,-0.0522627037953663));
#82324=DIRECTION('ref_axis',(0.709343685798417,0.0743555476117492,0.700929945113828));
#82325=DIRECTION('',(0.0528900487108956,-0.997231794789635,0.0522627037953663));
#82326=DIRECTION('center_axis',(-4.47019870081833E-16,-0.052335956242944,
-0.998629534754574));
#82327=DIRECTION('ref_axis',(3.08148791101958E-33,0.998629534754574,-0.052335956242944));
#82328=DIRECTION('',(-1.,2.72909493672852E-17,4.46203077960665E-16));
#82329=DIRECTION('center_axis',(0.998558447716635,-0.0523359562429439,0.0119152917664681));
#82330=DIRECTION('ref_axis',(0.0523396718157657,0.998629340022722,0.));
#82331=DIRECTION('center_axis',(-0.99855844771662,0.052335956243239,-0.0119152917665113));
#82332=DIRECTION('ref_axis',(0.0536751943461061,0.973653490449965,-0.221625481491881));
#82333=DIRECTION('',(0.00871025998663916,-0.061046223656431,-0.998096934144302));
#82334=DIRECTION('center_axis',(1.,0.,0.));
#82335=DIRECTION('ref_axis',(0.,1.,0.));
#82336=DIRECTION('center_axis',(1.,0.,0.));
#82337=DIRECTION('ref_axis',(0.,1.,0.));
#82338=DIRECTION('center_axis',(1.,0.,0.));
#82339=DIRECTION('ref_axis',(0.,1.,0.));
#82340=DIRECTION('',(-1.,0.,0.));
#82341=DIRECTION('center_axis',(-0.02038607504438,0.575148605076514,0.817794894837835));
#82342=DIRECTION('ref_axis',(-6.93889390390723E-18,-0.817964882354516,0.575268155936658));
#82343=DIRECTION('center_axis',(0.00871025998664428,0.0610462236564293,
0.998096934144302));
#82344=DIRECTION('ref_axis',(0.,-0.998134798421867,0.0610485395348553));
#82345=DIRECTION('center_axis',(-0.998039417204843,-0.0610268785817923,
0.0138939481782788));
#82346=DIRECTION('ref_axis',(0.0625885109698059,-0.973137551772164,0.22155356829774));
#82347=DIRECTION('center_axis',(-0.02038607504438,-0.575148605076514,-0.817794894837835));
#82348=DIRECTION('ref_axis',(6.93889390390723E-18,-0.817964882354516,0.575268155936658));
#82349=DIRECTION('center_axis',(-0.998039417204843,0.0610268785817923,-0.0138939481782788));
#82350=DIRECTION('ref_axis',(0.0625885109698059,0.973137551772164,-0.22155356829774));
#82351=DIRECTION('center_axis',(0.00871025998664428,-0.0610462236564293,
-0.998096934144302));
#82352=DIRECTION('ref_axis',(0.,-0.998134798421867,0.0610485395348553));
#82353=DIRECTION('center_axis',(1.,0.,0.));
#82354=DIRECTION('ref_axis',(0.,1.,0.));
#82355=DIRECTION('center_axis',(-1.,0.,0.));
#82356=DIRECTION('ref_axis',(0.,1.,0.));
#82357=DIRECTION('center_axis',(1.,0.,0.));
#82358=DIRECTION('ref_axis',(0.,1.,0.));
#82359=DIRECTION('',(1.,0.,0.));
#82360=DIRECTION('center_axis',(-0.00871025998664428,-0.0610462236564293,
-0.998096934144302));
#82361=DIRECTION('ref_axis',(0.,-0.998134798421867,0.0610485395348553));
#82362=DIRECTION('center_axis',(0.998039417204825,0.0610268785820856,-0.0138939481782853));
#82363=DIRECTION('ref_axis',(-0.0617580407391972,0.996267785789939,-0.0603029302875762));
#82364=DIRECTION('center_axis',(0.998039417204825,-0.0610268785820856,0.0138939481782853));
#82365=DIRECTION('ref_axis',(0.0617580407391972,0.996267785789939,-0.0603029302875762));
#82366=DIRECTION('center_axis',(-0.00871025998664428,0.0610462236564293,
0.998096934144302));
#82367=DIRECTION('ref_axis',(0.,-0.998134798421867,0.0610485395348553));
#82368=DIRECTION('center_axis',(-0.798635510047292,-0.601815023152049,0.));
#82369=DIRECTION('ref_axis',(-0.601815023152049,0.798635510047292,0.));
#82370=DIRECTION('center_axis',(-0.798635510047292,-0.60181502315205,1.84721569070366E-15));
#82371=DIRECTION('ref_axis',(0.60181502315205,-0.798635510047292,1.97215226305253E-31));
#82372=DIRECTION('',(-0.798635510047292,-0.601815023152049,0.));
#82373=DIRECTION('center_axis',(0.,-1.,0.));
#82374=DIRECTION('ref_axis',(1.,0.,0.));
#82375=DIRECTION('center_axis',(0.,1.,0.));
#82376=DIRECTION('ref_axis',(1.,0.,0.));
#82377=DIRECTION('',(0.,-1.,0.));
#82378=DIRECTION('center_axis',(1.41466977369731E-16,-1.,-2.31296463463574E-15));
#82379=DIRECTION('ref_axis',(0.,-2.31296463463574E-15,1.));
#82380=DIRECTION('center_axis',(0.995396198367179,-0.0958457525202222,-4.6046324085483E-15));
#82381=DIRECTION('ref_axis',(0.0958457525202222,0.995396198367179,7.49417859959961E-30));
#82382=DIRECTION('center_axis',(0.,0.,1.));
#82383=DIRECTION('ref_axis',(0.,1.,0.));
#82384=DIRECTION('center_axis',(-0.00698482263577873,-0.0606582931142817,
0.998134151168674));
#82385=DIRECTION('ref_axis',(-3.52365706057789E-18,0.998158500417982,0.0606597728591636));
#82386=DIRECTION('center_axis',(0.995396198366817,-0.0958457525239795,-2.01839333875566E-13));
#82387=DIRECTION('ref_axis',(0.0958457525239795,0.995396198366817,1.01920828954555E-27));
#82388=DIRECTION('center_axis',(0.995396198367179,-0.0958457525202198,-2.25510171050484E-17));
#82389=DIRECTION('ref_axis',(0.0715141649887879,0.742703000263109,-0.66579124176136));
#82390=DIRECTION('',(0.995396198367179,-0.0958457525202198,-2.16840434497101E-17));
#82391=DIRECTION('center_axis',(0.0956669808683394,0.993539583807432,0.0610485395344618));
#82392=DIRECTION('ref_axis',(0.995374727448061,-0.0960237627786241,0.00293068925906969));
#82393=DIRECTION('center_axis',(0.995396198367179,-0.0958457525202198,0.));
#82394=DIRECTION('ref_axis',(-0.0958457525202198,-0.995396198367179,0.));
#82395=DIRECTION('',(0.995396198367179,-0.0958457525202198,-8.65743933505895E-19));
#82396=DIRECTION('center_axis',(0.995396198367179,-0.0958457525202202,0.));
#82397=DIRECTION('ref_axis',(0.0958457525202202,0.995396198367179,0.));
#82398=DIRECTION('',(0.995396198367179,-0.0958457525202198,-8.65743933505895E-19));
#82399=DIRECTION('center_axis',(0.,0.,1.));
#82400=DIRECTION('ref_axis',(0.,-1.,0.));
#82401=DIRECTION('center_axis',(1.,0.,0.));
#82402=DIRECTION('ref_axis',(0.,1.,0.));
#82403=DIRECTION('center_axis',(0.,0.,1.));
#82404=DIRECTION('ref_axis',(0.,1.,0.));
#82405=DIRECTION('center_axis',(-1.,-1.76228392256502E-16,0.));
#82406=DIRECTION('ref_axis',(1.76228392256502E-16,-1.,0.));
#82407=DIRECTION('center_axis',(1.,0.,0.));
#82408=DIRECTION('ref_axis',(0.,1.,0.));
#82409=DIRECTION('',(-1.,-1.76228392256502E-16,1.57077762240844E-33));
#82410=DIRECTION('center_axis',(-0.0111335738784921,0.0610471244601037,
-0.998072788992789));
#82411=DIRECTION('ref_axis',(-0.542942890187208,-0.838550511066345,-0.0452333768972992));
#82412=DIRECTION('center_axis',(1.,-2.93296426768104E-17,3.36084416311069E-15));
#82413=DIRECTION('ref_axis',(-3.36084416311069E-15,-3.18528099046789E-33,
1.));
#82414=DIRECTION('center_axis',(0.999999975097405,-0.000222869486965824,
-1.15922451986979E-5));
#82415=DIRECTION('ref_axis',(1.14005534209789E-5,0.102891043283443,-0.994692632465965));
#82416=DIRECTION('',(1.,-2.93296426768105E-17,3.36084416311069E-15));
#82417=DIRECTION('center_axis',(-0.0111342873504764,-0.0610447552520104,
0.9980729259435));
#82418=DIRECTION('ref_axis',(0.542942781295035,-0.838550709493283,-0.0452310053826336));
#82419=DIRECTION('center_axis',(0.,0.,1.));
#82420=DIRECTION('ref_axis',(0.,-1.,0.));
#82421=DIRECTION('center_axis',(0.995396198367179,0.0958457525202202,0.));
#82422=DIRECTION('ref_axis',(-0.0958457525202202,0.995396198367179,0.));
#82423=DIRECTION('center_axis',(0.,0.,-1.));
#82424=DIRECTION('ref_axis',(0.,1.,0.));
#82425=DIRECTION('center_axis',(0.0956669808715044,-0.993539583807106,-0.0610485395348177));
#82426=DIRECTION('ref_axis',(-0.995374727447755,-0.0960237627817957,0.00293068925903228));
#82427=DIRECTION('center_axis',(-0.995396198367179,-0.0958457525202198,
-2.25510171050484E-17));
#82428=DIRECTION('ref_axis',(-0.0715141649887879,0.742703000263109,-0.66579124176136));
#82429=DIRECTION('center_axis',(0.995396198366817,0.0958457525239795,2.01839333875566E-13));
#82430=DIRECTION('ref_axis',(-0.0958457525239795,0.995396198366817,1.01920828954555E-27));
#82431=DIRECTION('',(-0.995396198367179,-0.0958457525202198,-2.16840434497101E-17));
#82432=DIRECTION('center_axis',(-0.00698482263577873,0.0606582931142817,
-0.998134151168674));
#82433=DIRECTION('ref_axis',(3.52365706057789E-18,0.998158500417982,0.0606597728591636));
#82434=DIRECTION('center_axis',(-0.995396198367179,-0.0958457525202198,
0.));
#82435=DIRECTION('ref_axis',(0.0958457525202198,-0.995396198367179,0.));
#82436=DIRECTION('',(-0.995396198367179,-0.0958457525202198,-8.65743933505895E-19));
#82437=DIRECTION('center_axis',(0.995396198367179,0.0958457525202222,4.6046324085483E-15));
#82438=DIRECTION('ref_axis',(-0.0958457525202222,0.995396198367179,7.49417859959961E-30));
#82439=DIRECTION('',(-0.995396198367179,-0.0958457525202198,-8.65743933505895E-19));
#82440=DIRECTION('center_axis',(1.41466977369731E-16,1.,2.31296463463574E-15));
#82441=DIRECTION('ref_axis',(0.,-2.31296463463574E-15,1.));
#82442=DIRECTION('center_axis',(0.,0.,-1.));
#82443=DIRECTION('ref_axis',(0.,1.,0.));
#82444=DIRECTION('center_axis',(0.,1.,0.));
#82445=DIRECTION('ref_axis',(-1.,0.,0.));
#82446=DIRECTION('center_axis',(0.,1.,0.));
#82447=DIRECTION('ref_axis',(-1.,0.,0.));
#82448=DIRECTION('',(0.,-1.,0.));
#82449=DIRECTION('center_axis',(0.798635510047292,-0.601815023152049,0.));
#82450=DIRECTION('ref_axis',(0.601815023152049,0.798635510047292,0.));
#82451=DIRECTION('center_axis',(-0.798635510047292,0.60181502315205,-1.84721569070366E-15));
#82452=DIRECTION('ref_axis',(-0.60181502315205,-0.798635510047292,1.97215226305253E-31));
#82453=DIRECTION('',(0.798635510047292,-0.601815023152049,0.));
#82454=DIRECTION('center_axis',(0.,0.,1.));
#82455=DIRECTION('ref_axis',(0.,-1.,0.));
#82456=DIRECTION('center_axis',(-1.,0.,0.));
#82457=DIRECTION('ref_axis',(0.,-1.,0.));
#82458=DIRECTION('center_axis',(0.,0.,-1.));
#82459=DIRECTION('ref_axis',(0.,1.,0.));
#82460=DIRECTION('center_axis',(-0.00871025998663915,-0.061046223656431,
-0.998096934144302));
#82461=DIRECTION('ref_axis',(-9.75781955236954E-19,0.998134798421867,-0.061048539534857));
#82462=DIRECTION('center_axis',(-0.00871025998663975,-0.061046223656431,
-0.998096934144302));
#82463=DIRECTION('ref_axis',(-2.16840434497101E-19,-0.998134798421867,0.061048539534857));
#82464=DIRECTION('',(0.00871025998663916,0.061046223656431,0.998096934144302));
#82465=DIRECTION('center_axis',(1.,0.,0.));
#82466=DIRECTION('ref_axis',(0.,1.,0.));
#82467=DIRECTION('center_axis',(1.,2.72909493672852E-17,4.46203077960665E-16));
#82468=DIRECTION('ref_axis',(4.46203077960665E-16,1.21773056081513E-32,
-1.));
#82469=DIRECTION('center_axis',(1.,0.,0.));
#82470=DIRECTION('ref_axis',(0.,1.,0.));
#82471=DIRECTION('',(-1.,-2.72909493672852E-17,-4.46203077960665E-16));
#82472=DIRECTION('center_axis',(0.00871025998663899,-0.061046223656431,
-0.998096934144302));
#82473=DIRECTION('ref_axis',(1.0842021724855E-19,-0.998134798421867,0.061048539534857));
#82474=DIRECTION('center_axis',(-0.00871025998663916,0.061046223656431,
0.998096934144302));
#82475=DIRECTION('ref_axis',(-7.58941520739853E-19,-0.998134798421867,0.061048539534857));
#82476=DIRECTION('',(0.00871025998663916,-0.061046223656431,-0.998096934144302));
#82477=DIRECTION('center_axis',(0.00871025998663916,0.061046223656431,0.998096934144302));
#82478=DIRECTION('ref_axis',(7.58941520739853E-19,-0.998134798421867,0.061048539534857));
#82479=DIRECTION('center_axis',(0.00871025998663899,0.061046223656431,0.998096934144302));
#82480=DIRECTION('ref_axis',(-1.0842021724855E-19,-0.998134798421867,0.061048539534857));
#82481=DIRECTION('',(-0.00871025998663916,-0.061046223656431,-0.998096934144302));
#82482=DIRECTION('center_axis',(1.,0.,0.));
#82483=DIRECTION('ref_axis',(0.,1.,0.));
#82484=DIRECTION('center_axis',(-1.,2.72909493672852E-17,4.46203077960665E-16));
#82485=DIRECTION('ref_axis',(-4.46203077960665E-16,1.21773056081513E-32,
-1.));
#82486=DIRECTION('center_axis',(1.,0.,0.));
#82487=DIRECTION('ref_axis',(0.,1.,0.));
#82488=DIRECTION('',(1.,-2.72909493672852E-17,-4.46203077960665E-16));
#82489=DIRECTION('center_axis',(-0.00871025998663975,0.061046223656431,
0.998096934144302));
#82490=DIRECTION('ref_axis',(2.16840434497101E-19,-0.998134798421867,0.061048539534857));
#82491=DIRECTION('center_axis',(0.00871025998663915,-0.061046223656431,
-0.998096934144302));
#82492=DIRECTION('ref_axis',(9.75781955236954E-19,0.998134798421867,-0.061048539534857));
#82493=DIRECTION('',(-0.00871025998663916,0.061046223656431,0.998096934144302));
#82494=DIRECTION('center_axis',(1.,0.,0.));
#82495=DIRECTION('ref_axis',(0.,1.,0.));
#82496=DIRECTION('',(1.,0.,0.));
#82497=DIRECTION('center_axis',(-1.,0.,0.));
#82498=DIRECTION('ref_axis',(0.,-1.,0.));
#82499=DIRECTION('',(-1.,0.,0.));
#82500=DIRECTION('',(1.,0.,0.));
#82501=DIRECTION('center_axis',(0.,0.,1.));
#82502=DIRECTION('ref_axis',(0.,-1.,0.));
#82503=DIRECTION('center_axis',(0.,0.,1.));
#82504=DIRECTION('ref_axis',(0.,1.,0.));
#82505=DIRECTION('center_axis',(0.,0.,1.));
#82506=DIRECTION('ref_axis',(0.,-1.,0.));
#82507=DIRECTION('',(0.,0.061048539534857,0.998134798421867));
#82508=DIRECTION('',(-0.0367399282335688,0.0487555315090628,0.998134798421867));
#82509=DIRECTION('center_axis',(0.,0.,1.));
#82510=DIRECTION('ref_axis',(0.,-1.,0.));
#82511=DIRECTION('center_axis',(0.,0.998134798421867,-0.061048539534857));
#82512=DIRECTION('ref_axis',(0.,0.061048539534857,0.998134798421867));
#82513=DIRECTION('',(-1.,0.,0.));
#82514=DIRECTION('',(0.,0.061048539534857,0.998134798421867));
#82515=DIRECTION('center_axis',(0.,0.,1.));
#82516=DIRECTION('ref_axis',(0.,-1.,0.));
#82517=DIRECTION('center_axis',(0.,0.,1.));
#82518=DIRECTION('ref_axis',(0.,-1.,0.));
#82519=DIRECTION('',(0.0367399282335688,0.0487555315090628,0.998134798421867));
#82520=DIRECTION('center_axis',(0.600692516821122,0.797145893833599,-0.061048539534857));
#82521=DIRECTION('ref_axis',(-0.798635510047292,0.601815023152049,-1.04083408558608E-17));
#82522=DIRECTION('',(-0.798635510047292,0.601815023152049,0.));
#82523=DIRECTION('',(0.0610202798892118,0.0304235892710336,0.997672757299762));
#82524=DIRECTION('center_axis',(0.0610202798892118,0.0304235892710336,0.997672757299762));
#82525=DIRECTION('ref_axis',(-0.998134798421867,-8.67361737988403E-19,0.061048539534857));
#82526=DIRECTION('center_axis',(0.,0.,1.));
#82527=DIRECTION('ref_axis',(-0.894934361602029,-0.446197813109802,0.));
#82528=DIRECTION('',(-0.0610202798892118,-0.0304235892710336,-0.997672757299762));
#82529=DIRECTION('center_axis',(0.998134798421867,0.,-0.061048539534857));
#82530=DIRECTION('ref_axis',(0.061048539534857,0.,0.998134798421867));
#82531=DIRECTION('',(0.,1.,0.));
#82532=DIRECTION('',(0.061048539534857,-7.5374268973034E-17,0.998134798421867));
#82533=DIRECTION('center_axis',(0.,0.,1.));
#82534=DIRECTION('ref_axis',(0.,-1.,0.));
#82535=DIRECTION('center_axis',(0.,0.,1.));
#82536=DIRECTION('ref_axis',(0.,-1.,0.));
#82537=DIRECTION('',(0.00585124321197876,-0.0607674841688651,0.998134798421867));
#82538=DIRECTION('center_axis',(0.0956669808713618,-0.993539583807117,-0.061048539534857));
#82539=DIRECTION('ref_axis',(0.995396198367179,0.0958457525202199,2.60208521396521E-18));
#82540=DIRECTION('',(0.995396198367179,0.0958457525202198,0.));
#82541=DIRECTION('',(0.0058512432119788,-0.0607674841688651,0.998134798421867));
#82542=DIRECTION('center_axis',(0.,0.,1.));
#82543=DIRECTION('ref_axis',(0.,-1.,0.));
#82544=DIRECTION('center_axis',(0.,0.,1.));
#82545=DIRECTION('ref_axis',(0.,-1.,0.));
#82546=DIRECTION('',(1.07584859718353E-17,-0.061048539534857,0.998134798421867));
#82547=DIRECTION('center_axis',(1.75899690781153E-16,-0.998134798421867,
-0.061048539534857));
#82548=DIRECTION('ref_axis',(3.08148791101958E-33,0.061048539534857,-0.998134798421867));
#82549=DIRECTION('',(1.,1.76228392256502E-16,0.));
#82550=DIRECTION('',(-1.07584859718353E-17,-0.061048539534857,0.998134798421867));
#82551=DIRECTION('center_axis',(0.,0.,1.));
#82552=DIRECTION('ref_axis',(0.,-1.,0.));
#82553=DIRECTION('',(-0.0058512432119788,-0.0607674841688651,0.998134798421867));
#82554=DIRECTION('center_axis',(0.,0.,1.));
#82555=DIRECTION('ref_axis',(0.,-1.,0.));
#82556=DIRECTION('center_axis',(-0.0956669808713618,-0.993539583807117,
-0.061048539534857));
#82557=DIRECTION('ref_axis',(-0.995396198367179,0.0958457525202199,2.60208521396521E-18));
#82558=DIRECTION('',(0.995396198367179,-0.0958457525202198,0.));
#82559=DIRECTION('',(-0.00585124321197876,-0.0607674841688651,0.998134798421867));
#82560=DIRECTION('center_axis',(0.,0.,1.));
#82561=DIRECTION('ref_axis',(0.,-1.,0.));
#82562=DIRECTION('',(-0.061048539534857,-7.5374268973034E-17,0.998134798421867));
#82563=DIRECTION('center_axis',(0.,0.,1.));
#82564=DIRECTION('ref_axis',(0.,-1.,0.));
#82565=DIRECTION('center_axis',(-0.998134798421867,0.,-0.061048539534857));
#82566=DIRECTION('ref_axis',(-0.061048539534857,0.,0.998134798421867));
#82567=DIRECTION('',(0.,-1.,0.));
#82568=DIRECTION('',(0.0610202798892118,-0.0304235892710336,-0.997672757299762));
#82569=DIRECTION('center_axis',(-0.0610202798892118,0.0304235892710336,
0.997672757299762));
#82570=DIRECTION('ref_axis',(0.998134798421867,-8.67361737988403E-19,0.061048539534857));
#82571=DIRECTION('',(-0.0610202798892118,0.0304235892710336,0.997672757299762));
#82572=DIRECTION('center_axis',(0.,0.,1.));
#82573=DIRECTION('ref_axis',(0.894934361602029,-0.446197813109802,0.));
#82574=DIRECTION('center_axis',(-0.600692516821122,0.797145893833599,-0.061048539534857));
#82575=DIRECTION('ref_axis',(0.798635510047292,0.601815023152049,-1.04083408558608E-17));
#82576=DIRECTION('',(-0.798635510047292,-0.601815023152049,0.));
#82577=DIRECTION('center_axis',(0.,0.,-1.));
#82578=DIRECTION('ref_axis',(6.952665838172E-17,-1.,0.));
#82579=DIRECTION('axis',(0.,0.,1.));
#82580=DIRECTION('refdir',(1.,0.,0.));
#82581=DIRECTION('center_axis',(0.,0.,1.));
#82582=DIRECTION('ref_axis',(-1.,0.,0.));
#82583=DIRECTION('center_axis',(0.,0.,1.));
#82584=DIRECTION('ref_axis',(-1.,0.,0.));
#82585=DIRECTION('',(0.,0.,1.));
#82586=DIRECTION('center_axis',(0.,1.23078968419537E-16,-1.));
#82587=DIRECTION('ref_axis',(-1.,0.,0.));
#82588=DIRECTION('center_axis',(0.,0.,1.));
#82589=DIRECTION('ref_axis',(-1.,0.,0.));
#82590=DIRECTION('center_axis',(0.,0.,1.));
#82591=DIRECTION('ref_axis',(-1.,0.,0.));
#82592=DIRECTION('center_axis',(0.,0.,1.));
#82593=DIRECTION('ref_axis',(-1.,0.,0.));
#82594=DIRECTION('',(0.,0.,1.));
#82595=DIRECTION('center_axis',(0.,1.23078968419537E-16,-1.));
#82596=DIRECTION('ref_axis',(-1.,0.,0.));
#82597=DIRECTION('center_axis',(0.,0.,-1.));
#82598=DIRECTION('ref_axis',(0.,1.,0.));
#82599=DIRECTION('',(0.,1.,0.));
#82600=DIRECTION('',(0.995396198367179,0.0958457525202194,0.));
#82601=DIRECTION('',(-1.,0.,0.));
#82602=DIRECTION('',(-0.995396198367179,0.0958457525202194,0.));
#82603=DIRECTION('',(0.,1.,0.));
#82604=DIRECTION('',(0.,1.,0.));
#82605=DIRECTION('',(0.743518156531679,0.668715747465045,0.));
#82606=DIRECTION('',(0.999999999999762,6.8940641304951E-7,0.));
#82607=DIRECTION('',(-0.999999999999762,6.9050057554174E-7,-2.48943237504236E-19));
#82608=DIRECTION('',(0.,1.,0.));
#82609=DIRECTION('center_axis',(-0.999999999999761,6.91419193288668E-7,
0.));
#82610=DIRECTION('ref_axis',(6.91419193288668E-7,0.999999999999761,0.));
#82611=DIRECTION('center_axis',(0.00785565128626138,-0.0469885506460494,
-0.998864537788309));
#82612=DIRECTION('ref_axis',(-0.171263507171634,0.984072800346788,-0.0476396340130979));
#82613=DIRECTION('center_axis',(0.995396198367179,-0.095845752520219,-1.17965963475828E-17));
#82614=DIRECTION('ref_axis',(0.057681413771981,0.599044386165804,-0.798635510047294));
#82615=DIRECTION('center_axis',(0.995396198367179,-0.095845752520218,0.));
#82616=DIRECTION('ref_axis',(0.,0.,-1.));
#82617=DIRECTION('',(-0.995396198367179,0.095845752520219,1.17965963475828E-17));
#82618=DIRECTION('center_axis',(-0.995396198367179,0.0958457525202191,0.));
#82619=DIRECTION('ref_axis',(0.0921328506160702,0.95683623777299,-0.275637355817));
#82620=DIRECTION('',(0.995396198367179,-0.095845752520219,-1.47255754465735E-17));
#82621=DIRECTION('center_axis',(0.,1.23078968419537E-16,-1.));
#82622=DIRECTION('ref_axis',(-1.,0.,0.));
#82623=DIRECTION('center_axis',(1.,-1.08702530465704E-15,0.));
#82624=DIRECTION('ref_axis',(0.,0.,-1.));
#82625=DIRECTION('center_axis',(0.,-1.23078968419537E-16,1.));
#82626=DIRECTION('ref_axis',(0.0479781285213423,0.998848386484951,1.22937229016087E-16));
#82627=DIRECTION('center_axis',(2.51981945496505E-18,5.24596868280433E-17,
-1.));
#82628=DIRECTION('ref_axis',(0.0479781285213424,0.998848386484951,5.25201697653578E-17));
#82629=DIRECTION('center_axis',(1.,1.25539580278172E-16,1.54512820364591E-32));
#82630=DIRECTION('ref_axis',(-7.55516054116066E-17,0.601815023152049,-0.798635510047292));
#82631=DIRECTION('center_axis',(1.,0.,0.));
#82632=DIRECTION('ref_axis',(0.,0.,-1.));
#82633=DIRECTION('',(-1.,-1.25539580278172E-16,-1.54512820364591E-32));
#82634=DIRECTION('',(1.,1.25539580278172E-16,1.42773561753271E-32));
#82635=DIRECTION('center_axis',(0.,1.23078968419537E-16,-1.));
#82636=DIRECTION('ref_axis',(-1.,0.,0.));
#82637=DIRECTION('center_axis',(0.995396198367179,0.0958457525202203,0.));
#82638=DIRECTION('ref_axis',(0.,0.,-1.));
#82639=DIRECTION('center_axis',(0.,-1.23078968419537E-16,1.));
#82640=DIRECTION('ref_axis',(-0.0479781285213427,0.998848386484951,1.22937229016087E-16));
#82641=DIRECTION('center_axis',(-5.03963890993014E-18,1.04919373656087E-16,
-1.));
#82642=DIRECTION('ref_axis',(-0.0479781285213427,0.998848386484951,1.05040339530716E-16));
#82643=DIRECTION('center_axis',(0.995396198367179,0.0958457525202194,1.17965963475829E-17));
#82644=DIRECTION('ref_axis',(-0.0576814137719813,0.599044386165804,-0.798635510047293));
#82645=DIRECTION('center_axis',(0.99539619836718,0.0958457525202167,0.));
#82646=DIRECTION('ref_axis',(0.,0.,-1.));
#82647=DIRECTION('',(-0.995396198367179,-0.0958457525202195,-1.17965963475829E-17));
#82648=DIRECTION('',(0.995396198367179,0.0958457525202195,1.47255754465735E-17));
#82649=DIRECTION('center_axis',(1.03700868703203E-16,1.,1.23078968419537E-16));
#82650=DIRECTION('ref_axis',(-0.601815023152049,1.60703975419337E-16,-0.798635510047292));
#82651=DIRECTION('center_axis',(0.,1.,0.));
#82652=DIRECTION('ref_axis',(0.,0.,-1.));
#82653=DIRECTION('',(-1.03700868703203E-16,-1.,-1.23078968419537E-16));
#82654=DIRECTION('center_axis',(0.,-1.,0.));
#82655=DIRECTION('ref_axis',(-0.961261695938319,0.,-0.275637355816998));
#82656=DIRECTION('',(1.03700868703203E-16,1.,1.23078968419537E-16));
#82657=DIRECTION('center_axis',(-0.255338788054311,-0.890734970317504,-0.376023025848724));
#82658=DIRECTION('ref_axis',(-0.50039086570934,0.454523060639913,-0.736897393713116));
#82659=DIRECTION('center_axis',(0.26738413434379,-0.242874647474255,-0.932479292164431));
#82660=DIRECTION('ref_axis',(-0.6902380755662,0.62696812467154,-0.361223434572733));
#82661=DIRECTION('center_axis',(-0.798635510047292,0.60181502315205,7.40707722289342E-17));
#82662=DIRECTION('ref_axis',(-0.362181322091502,-0.480630847969159,-0.798635510047292));
#82663=DIRECTION('center_axis',(-0.798635510047292,0.601815023152049,0.));
#82664=DIRECTION('ref_axis',(0.,0.,-1.));
#82665=DIRECTION('',(0.798635510047292,-0.60181502315205,-7.40707722289342E-17));
#82666=DIRECTION('center_axis',(0.798635510047292,-0.601815023152049,0.));
#82667=DIRECTION('ref_axis',(-0.578501729796297,-0.767697724824624,-0.275637355817));
#82668=DIRECTION('',(-0.798635510047292,0.60181502315205,8.37441217430005E-17));
#82669=DIRECTION('center_axis',(-1.,2.17405060931409E-15,0.));
#82670=DIRECTION('ref_axis',(0.,0.,-1.));
#82671=DIRECTION('center_axis',(0.,-1.23078968419537E-16,1.));
#82672=DIRECTION('ref_axis',(-0.317304656405091,-0.9483236552062,-1.16718697210624E-16));
#82673=DIRECTION('center_axis',(-2.89325475822556E-16,9.68069500229374E-17,
-1.));
#82674=DIRECTION('ref_axis',(-0.317304656405093,-0.948323655206199,3.45126646034193E-31));
#82675=DIRECTION('center_axis',(-1.,-9.66900311425451E-50,-1.19005092894774E-65));
#82676=DIRECTION('ref_axis',(5.8189513330623E-50,-0.601815023152048,-0.798635510047293));
#82677=DIRECTION('center_axis',(-1.,0.,0.));
#82678=DIRECTION('ref_axis',(0.,0.,-1.));
#82679=DIRECTION('',(1.,9.66900311425451E-50,1.19005092894774E-65));
#82680=DIRECTION('',(-1.,-9.66900311425451E-50,-1.09963567678553E-65));
#82681=DIRECTION('center_axis',(-0.798635510047294,-0.601815023152047,0.));
#82682=DIRECTION('ref_axis',(0.,0.,-1.));
#82683=DIRECTION('center_axis',(0.,-1.23078968419537E-16,1.));
#82684=DIRECTION('ref_axis',(0.31730465640509,-0.9483236552062,-1.16718697210624E-16));
#82685=DIRECTION('center_axis',(0.,0.,-1.));
#82686=DIRECTION('ref_axis',(0.317304656405088,-0.948323655206201,0.));
#82687=DIRECTION('center_axis',(-0.798635510047291,-0.601815023152051,-7.40707722289343E-17));
#82688=DIRECTION('ref_axis',(0.362181322091503,-0.480630847969159,-0.798635510047292));
#82689=DIRECTION('center_axis',(-0.79863551004729,-0.601815023152052,0.));
#82690=DIRECTION('ref_axis',(0.,0.,-1.));
#82691=DIRECTION('',(0.798635510047291,0.601815023152051,7.40707722289343E-17));
#82692=DIRECTION('',(-0.798635510047291,-0.601815023152051,-6.84431747992591E-17));
#82693=DIRECTION('center_axis',(0.233452670527299,-0.943494445099152,0.235197964894927));
#82694=DIRECTION('ref_axis',(-0.664662183516995,-0.331388340270208,-0.669631204272454));
#82695=DIRECTION('center_axis',(0.273070758891136,0.136148058080313,-0.952310908747547));
#82696=DIRECTION('ref_axis',(-0.852255755166631,-0.424919044883769,-0.305129371055002));
#82697=DIRECTION('center_axis',(-1.03700868703203E-16,-1.,-1.23078968419537E-16));
#82698=DIRECTION('ref_axis',(0.601815023152049,3.58864940203258E-17,-0.798635510047292));
#82699=DIRECTION('center_axis',(0.,-1.,0.));
#82700=DIRECTION('ref_axis',(0.,0.,-1.));
#82701=DIRECTION('',(1.03700868703203E-16,1.,1.23078968419537E-16));
#82702=DIRECTION('center_axis',(-1.08702530465705E-15,1.,0.));
#82703=DIRECTION('ref_axis',(0.961261695938319,1.0449157878825E-15,-0.275637355816999));
#82704=DIRECTION('',(-1.03700868703203E-16,-1.,-1.23078968419537E-16));
#82705=DIRECTION('center_axis',(-0.233452670527299,-0.943494445099152,0.235197964894927));
#82706=DIRECTION('ref_axis',(0.664662183516997,-0.331388340270208,-0.669631204272452));
#82707=DIRECTION('center_axis',(-0.273070758891136,0.136148058080313,-0.952310908747547));
#82708=DIRECTION('ref_axis',(0.852255755166631,-0.424919044883769,-0.305129371055002));
#82709=DIRECTION('center_axis',(0.255338788054309,-0.890734970317505,-0.376023025848723));
#82710=DIRECTION('ref_axis',(0.500390865709337,0.454523060639912,-0.736897393713119));
#82711=DIRECTION('center_axis',(-0.26738413434379,-0.242874647474255,-0.932479292164431));
#82712=DIRECTION('ref_axis',(0.690238075566202,0.626968124671538,-0.361223434572733));
#82713=DIRECTION('center_axis',(-0.273070758891136,-0.136148058080313,0.952310908747547));
#82714=DIRECTION('ref_axis',(-0.852255755166631,-0.424919044883769,-0.305129371055002));
#82715=DIRECTION('',(0.273070758891136,0.136148058080313,-0.952310908747547));
#82716=DIRECTION('center_axis',(0.135462699446583,0.0675392105213421,-0.988477775218441));
#82717=DIRECTION('ref_axis',(-0.884622726722906,-0.441056621610116,-0.151366072483901));
#82718=DIRECTION('',(-0.273070758891136,-0.136148058080313,0.952310908747547));
#82719=DIRECTION('center_axis',(-0.578501729796298,-0.767697724824624,-0.275637355816999));
#82720=DIRECTION('ref_axis',(-0.798635510047292,0.60181502315205,2.77555756156289E-17));
#82721=DIRECTION('',(0.165882701672577,0.220133780250996,-0.961261695938319));
#82722=DIRECTION('',(-0.798635510047292,0.60181502315205,7.40707722289342E-17));
#82723=DIRECTION('',(0.165882701672577,0.220133780250996,-0.961261695938319));
#82724=DIRECTION('center_axis',(0.,0.,1.));
#82725=DIRECTION('ref_axis',(-0.601815023152047,-0.798635510047294,0.));
#82726=DIRECTION('center_axis',(0.,1.23078968419537E-16,-1.));
#82727=DIRECTION('ref_axis',(-0.601815023152047,-0.798635510047294,-9.82952347198317E-17));
#82728=DIRECTION('',(2.09243718888772E-16,0.275637355816999,-0.961261695938319));
#82729=DIRECTION('center_axis',(9.29444233164117E-50,-0.961261695938319,
-0.275637355816999));
#82730=DIRECTION('ref_axis',(-1.,-2.16538900676745E-34,7.55160889873513E-34));
#82731=DIRECTION('',(-1.,-9.66900311425451E-50,-1.19005092894774E-65));
#82732=DIRECTION('',(-2.66513845179944E-50,0.275637355816999,-0.961261695938319));
#82733=DIRECTION('center_axis',(0.,0.,1.));
#82734=DIRECTION('ref_axis',(-7.5912685444455E-16,-1.,0.));
#82735=DIRECTION('center_axis',(0.,1.23078968419537E-16,-1.));
#82736=DIRECTION('ref_axis',(-7.5912685444455E-16,-1.,-1.23078968419537E-16));
#82737=DIRECTION('',(-0.165882701672577,0.220133780250996,-0.961261695938319));
#82738=DIRECTION('center_axis',(0.578501729796299,-0.767697724824623,-0.275637355816999));
#82739=DIRECTION('ref_axis',(-0.798635510047291,-0.601815023152051,-8.32667268468867E-17));
#82740=DIRECTION('',(-0.798635510047291,-0.601815023152051,-7.40707722289343E-17));
#82741=DIRECTION('',(-0.165882701672577,0.220133780250996,-0.961261695938319));
#82742=DIRECTION('',(-0.273070758891136,0.136148058080313,-0.952310908747547));
#82743=DIRECTION('center_axis',(0.273070758891136,-0.136148058080313,0.952310908747547));
#82744=DIRECTION('ref_axis',(0.852255755166631,-0.424919044883769,-0.305129371055002));
#82745=DIRECTION('center_axis',(-0.135462699446985,0.0675392105215325,-0.988477775218373));
#82746=DIRECTION('ref_axis',(0.884622726722845,-0.441056621610086,-0.151366072484345));
#82747=DIRECTION('',(0.273070758891136,-0.136148058080313,0.952310908747547));
#82748=DIRECTION('center_axis',(0.961261695938319,-6.57585115080726E-17,
-0.275637355816999));
#82749=DIRECTION('ref_axis',(-1.03700868703203E-16,-1.,-1.23078968419537E-16));
#82750=DIRECTION('',(-0.275637355816999,5.78125346402205E-16,-0.961261695938319));
#82751=DIRECTION('',(-1.03700868703203E-16,-1.,-1.23078968419537E-16));
#82752=DIRECTION('',(-0.275637355816999,5.78125346402204E-16,-0.961261695938319));
#82753=DIRECTION('',(-0.26738413434379,-0.242874647474255,-0.932479292164431));
#82754=DIRECTION('center_axis',(0.,-1.23078968419537E-16,1.));
#82755=DIRECTION('ref_axis',(-1.,0.,0.));
#82756=DIRECTION('center_axis',(-0.26738413434379,-0.242874647474255,-0.932479292164431));
#82757=DIRECTION('ref_axis',(0.690238075566202,0.626968124671538,-0.361223434572733));
#82758=DIRECTION('center_axis',(-0.133320317152856,-0.121099649794563,-0.983646566533883));
#82759=DIRECTION('ref_axis',(0.728113019588562,0.66137130158446,-0.180109500432664));
#82760=DIRECTION('',(0.26738413434379,0.242874647474255,0.932479292164431));
#82761=DIRECTION('center_axis',(0.26738413434379,-0.242874647474255,-0.932479292164431));
#82762=DIRECTION('ref_axis',(-0.6902380755662,0.62696812467154,-0.361223434572733));
#82763=DIRECTION('',(0.26738413434379,-0.242874647474255,-0.932479292164431));
#82764=DIRECTION('center_axis',(0.133320317152791,-0.121099649794503,-0.983646566533899));
#82765=DIRECTION('ref_axis',(-0.728113019588572,0.661371301584473,-0.180109500432576));
#82766=DIRECTION('',(-0.26738413434379,0.242874647474255,0.932479292164431));
#82767=DIRECTION('center_axis',(-0.0921328506160705,0.95683623777299,-0.275637355816999));
#82768=DIRECTION('ref_axis',(0.995396198367179,0.0958457525202194,2.08166817117217E-17));
#82769=DIRECTION('',(0.0264186697909638,-0.274368376108222,-0.961261695938319));
#82770=DIRECTION('',(0.995396198367179,0.0958457525202195,1.17965963475829E-17));
#82771=DIRECTION('',(0.0264186697909639,-0.274368376108222,-0.961261695938319));
#82772=DIRECTION('center_axis',(0.,0.,1.));
#82773=DIRECTION('ref_axis',(0.601815023152048,-0.798635510047293,0.));
#82774=DIRECTION('center_axis',(0.,1.23078968419537E-16,-1.));
#82775=DIRECTION('ref_axis',(0.601815023152048,-0.798635510047293,-9.82952347198316E-17));
#82776=DIRECTION('center_axis',(0.,0.,1.));
#82777=DIRECTION('ref_axis',(1.,-2.11471052309554E-15,0.));
#82778=DIRECTION('center_axis',(0.,1.23078968419537E-16,-1.));
#82779=DIRECTION('ref_axis',(1.,-2.11471052309554E-15,-2.60276389688539E-31));
#82780=DIRECTION('',(-0.0264186697909637,-0.274368376108222,-0.961261695938319));
#82781=DIRECTION('center_axis',(0.0921328506160702,0.95683623777299,-0.275637355816999));
#82782=DIRECTION('ref_axis',(0.995396198367179,-0.0958457525202191,-2.08166817117217E-17));
#82783=DIRECTION('',(0.995396198367179,-0.095845752520219,-1.17965963475828E-17));
#82784=DIRECTION('',(-0.0264186697909641,-0.274368376108222,-0.961261695938319));
#82785=DIRECTION('center_axis',(0.,0.,1.));
#82786=DIRECTION('ref_axis',(0.0958457525202205,0.995396198367179,0.));
#82787=DIRECTION('center_axis',(0.,1.23078968419537E-16,-1.));
#82788=DIRECTION('ref_axis',(0.0958457525202205,0.995396198367179,1.22512337263761E-16));
#82789=DIRECTION('',(3.46033979582512E-17,-0.275637355816999,-0.961261695938319));
#82790=DIRECTION('center_axis',(-1.2067638984558E-16,0.961261695938319,
-0.275637355816999));
#82791=DIRECTION('ref_axis',(1.,1.25539580278172E-16,1.17096540618744E-31));
#82792=DIRECTION('',(1.,1.25539580278172E-16,1.54512820364591E-32));
#82793=DIRECTION('',(2.09691778243994E-16,-0.275637355816999,-0.961261695938319));
#82794=DIRECTION('center_axis',(0.,0.,1.));
#82795=DIRECTION('ref_axis',(-7.60752393747431E-16,1.,0.));
#82796=DIRECTION('center_axis',(0.,1.23078968419537E-16,-1.));
#82797=DIRECTION('ref_axis',(-7.60752393747431E-16,1.,1.23078968419537E-16));
#82798=DIRECTION('center_axis',(0.,0.,1.));
#82799=DIRECTION('ref_axis',(-0.0958457525202198,0.995396198367179,0.));
#82800=DIRECTION('center_axis',(0.,1.23078968419537E-16,-1.));
#82801=DIRECTION('ref_axis',(-0.0958457525202198,0.995396198367179,1.22512337263761E-16));
#82802=DIRECTION('',(0.275637355816999,-3.33517037475107E-17,-0.961261695938319));
#82803=DIRECTION('center_axis',(-0.961261695938319,1.33608834331763E-16,
-0.275637355816999));
#82804=DIRECTION('ref_axis',(1.03700868703203E-16,1.,1.23078968419537E-16));
#82805=DIRECTION('',(1.03700868703203E-16,1.,1.23078968419537E-16));
#82806=DIRECTION('',(0.275637355816999,-3.33517037475107E-17,-0.961261695938319));
#82807=DIRECTION('center_axis',(0.,0.,1.));
#82808=DIRECTION('ref_axis',(-1.,0.,0.));
#82809=DIRECTION('center_axis',(0.,1.23078968419537E-16,-1.));
#82810=DIRECTION('ref_axis',(-1.,0.,0.));
#82811=DIRECTION('center_axis',(-0.995396198367179,-0.0958457525202194,
-1.10646812593284E-16));
#82812=DIRECTION('ref_axis',(0.0958457525202194,-0.995396198367179,-3.46667389989702E-31));
#82813=DIRECTION('center_axis',(0.995399611341519,0.095802097191285,-0.00125376030615117));
#82814=DIRECTION('ref_axis',(0.00124874180216645,-0.0260571615588195,-0.999659674577008));
#82815=DIRECTION('',(0.995396198367179,0.0958457525202194,1.10646812593284E-16));
#82816=DIRECTION('center_axis',(0.992388733911808,0.0934444542280436,0.0802043314225715));
#82817=DIRECTION('ref_axis',(-0.081488687312624,0.0100047623638572,0.996624050768447));
#82818=DIRECTION('',(-0.995396198367179,-0.0958457525202194,-1.11022566649183E-16));
#82819=DIRECTION('center_axis',(-0.995401457878685,-0.095758289464495,0.00250751905751684));
#82820=DIRECTION('ref_axis',(0.0957585905133063,-0.995404587262338,-1.21972744404619E-18));
#82821=DIRECTION('center_axis',(0.995401457878684,0.0957582894644981,-0.0025075190575286));
#82822=DIRECTION('ref_axis',(0.0957585905133095,-0.995404587262337,-8.97177297731755E-18));
#82823=DIRECTION('',(0.995401457878684,0.095758289464495,-0.00250751905751684));
#82824=DIRECTION('',(-0.995401457878684,-0.095758289464495,0.00250751905751684));
#82825=DIRECTION('center_axis',(0.995401457878684,0.0957582894644981,-0.0025075190575286));
#82826=DIRECTION('ref_axis',(0.0957585905133095,-0.995404587262337,-8.97177297731755E-18));
#82827=DIRECTION('center_axis',(-1.,0.,0.));
#82828=DIRECTION('ref_axis',(0.,1.,0.));
#82829=DIRECTION('center_axis',(-1.,0.,0.));
#82830=DIRECTION('ref_axis',(0.,1.,0.));
#82831=DIRECTION('',(-1.,0.,0.));
#82832=DIRECTION('center_axis',(-1.,0.,0.));
#82833=DIRECTION('ref_axis',(0.,1.,0.));
#82834=DIRECTION('center_axis',(-1.,0.,0.));
#82835=DIRECTION('ref_axis',(0.,1.,0.));
#82836=DIRECTION('',(1.,0.,0.));
#82837=DIRECTION('center_axis',(-1.,0.,0.));
#82838=DIRECTION('ref_axis',(0.,1.,0.));
#82839=DIRECTION('center_axis',(1.,0.,0.));
#82840=DIRECTION('ref_axis',(0.,1.,0.));
#82841=DIRECTION('center_axis',(-1.,0.,0.));
#82842=DIRECTION('ref_axis',(0.,1.,0.));
#82843=DIRECTION('',(-1.,0.,0.));
#82844=DIRECTION('center_axis',(-1.,0.,0.));
#82845=DIRECTION('ref_axis',(0.,1.,0.));
#82846=DIRECTION('center_axis',(-1.,0.,0.));
#82847=DIRECTION('ref_axis',(0.,1.,0.));
#82848=DIRECTION('',(1.,0.,0.));
#82849=DIRECTION('center_axis',(-1.,0.,0.));
#82850=DIRECTION('ref_axis',(0.,1.,0.));
#82851=DIRECTION('center_axis',(0.995401457878685,-0.095758289464495,0.00250751905751684));
#82852=DIRECTION('ref_axis',(-0.0957585905133063,-0.995404587262338,-1.21972744404619E-18));
#82853=DIRECTION('center_axis',(0.995401457878684,-0.0957582894644981,0.0025075190575286));
#82854=DIRECTION('ref_axis',(-0.0957585905133095,-0.995404587262337,-8.97177297731755E-18));
#82855=DIRECTION('',(0.995401457878684,-0.095758289464495,0.00250751905751684));
#82856=DIRECTION('center_axis',(0.995399537940085,-0.0958028597801303,0.0012537649759459));
#82857=DIRECTION('ref_axis',(-0.000797681803216713,-0.0213719122093509,
-0.999771276378881));
#82858=DIRECTION('',(-0.995401457878684,0.095758289464495,-0.00250751905751684));
#82859=DIRECTION('center_axis',(0.995401457878684,-0.0957582894644981,0.0025075190575286));
#82860=DIRECTION('ref_axis',(-0.0957585905133095,-0.995404587262337,-8.97177297731755E-18));
#82861=DIRECTION('center_axis',(0.995396198367179,-0.0958457525202194,-1.10646812593284E-16));
#82862=DIRECTION('ref_axis',(-0.0958457525202194,-0.995396198367179,-3.46667389989702E-31));
#82863=DIRECTION('',(0.995396198367179,-0.0958457525202194,-1.11022566649183E-16));
#82864=DIRECTION('center_axis',(0.992388733921599,-0.0934444541224984,-0.0802043314243919));
#82865=DIRECTION('ref_axis',(-0.0814887137921359,-0.0100050478977363,-0.996624045736941));
#82866=DIRECTION('',(-0.995396198367179,0.0958457525202194,1.10646812593284E-16));
#82867=DIRECTION('center_axis',(1.,0.,0.));
#82868=DIRECTION('ref_axis',(0.,-1.,0.));
#82869=DIRECTION('center_axis',(1.,-2.42173126129003E-16,-6.93493097814544E-15));
#82870=DIRECTION('ref_axis',(-6.93493097814544E-15,-9.59714120350093E-34,
-1.));
#82871=DIRECTION('',(1.,0.,0.));
#82872=DIRECTION('center_axis',(1.,0.,0.));
#82873=DIRECTION('ref_axis',(0.,-1.,0.));
#82874=DIRECTION('',(-1.,0.,0.));
#82875=DIRECTION('center_axis',(1.,-2.42173126129003E-16,-6.93493097814544E-15));
#82876=DIRECTION('ref_axis',(-6.93493097814544E-15,-9.59714120350093E-34,
-1.));
#82877=DIRECTION('center_axis',(-1.,0.,0.));
#82878=DIRECTION('ref_axis',(0.,-1.,0.));
#82879=DIRECTION('center_axis',(1.,2.42173126129003E-16,6.93493097814544E-15));
#82880=DIRECTION('ref_axis',(6.93493097814544E-15,-9.59714120350093E-34,
-1.));
#82881=DIRECTION('',(1.,0.,0.));
#82882=DIRECTION('center_axis',(1.,0.,0.));
#82883=DIRECTION('ref_axis',(0.,-1.,0.));
#82884=DIRECTION('',(-1.,0.,0.));
#82885=DIRECTION('center_axis',(1.,2.42173126129003E-16,6.93493097814544E-15));
#82886=DIRECTION('ref_axis',(6.93493097814544E-15,-9.59714120350093E-34,
-1.));
#82887=DIRECTION('center_axis',(0.0540098236314285,0.998198229408359,0.0261387405457819));
#82888=DIRECTION('ref_axis',(0.998539405609054,-0.0540282837587698,3.16587034365767E-17));
#82889=DIRECTION('center_axis',(-0.054009823631431,-0.998198229408359,-0.0261387405457809));
#82890=DIRECTION('ref_axis',(-0.998539405609053,0.0540282837587723,3.27429056090622E-17));
#82891=DIRECTION('',(0.0540098236314285,0.998198229408359,0.0261387405457819));
#82892=DIRECTION('center_axis',(0.0269313296832541,-0.998868002804144,-0.0392099025190442));
#82893=DIRECTION('ref_axis',(0.98683152678192,0.0328241402300466,-0.158385963921755));
#82894=DIRECTION('',(-0.0540098236314285,-0.998198229408359,-0.0261387405457819));
#82895=DIRECTION('center_axis',(0.0540098236314285,-0.998198229408359,-0.0261387405457819));
#82896=DIRECTION('ref_axis',(-0.998539405609054,-0.0540282837587698,3.27429056090622E-17));
#82897=DIRECTION('center_axis',(0.0269313154795935,0.998868002659546,0.0392099159584373));
#82898=DIRECTION('ref_axis',(0.986831743079411,-0.0328240817394844,0.158384628385496));
#82899=DIRECTION('',(0.0540098236314285,-0.998198229408359,-0.0261387405457819));
#82900=DIRECTION('center_axis',(-0.054009823631431,0.998198229408359,0.026138740545781));
#82901=DIRECTION('ref_axis',(0.998539405609053,0.0540282837587723,3.75133951679985E-17));
#82902=DIRECTION('',(-0.0540098236314285,0.998198229408359,0.0261387405457819));
#82903=DIRECTION('center_axis',(-0.0540098236314285,-0.998198229408359,
-0.0261387405457819));
#82904=DIRECTION('ref_axis',(0.998539405609054,-0.0540282837587698,3.27429056090622E-17));
#82905=DIRECTION('center_axis',(-0.0269313154795741,0.998868002659546,0.0392099159584556));
#82906=DIRECTION('ref_axis',(0.986831743085185,0.0328240817382218,-0.158384628349781));
#82907=DIRECTION('',(0.0540098236314285,0.998198229408359,0.0261387405457819));
#82908=DIRECTION('center_axis',(-0.054009823631431,-0.998198229408359,-0.026138740545781));
#82909=DIRECTION('ref_axis',(-0.998539405609053,0.0540282837587723,3.75133951679985E-17));
#82910=DIRECTION('',(-0.0540098236314285,-0.998198229408359,-0.0261387405457819));
#82911=DIRECTION('center_axis',(-0.0540098236314285,0.998198229408359,0.0261387405457819));
#82912=DIRECTION('ref_axis',(-0.998539405609054,-0.0540282837587698,3.16587034365767E-17));
#82913=DIRECTION('center_axis',(-0.054009823631431,0.998198229408359,0.0261387405457809));
#82914=DIRECTION('ref_axis',(0.998539405609053,0.0540282837587723,3.27429056090622E-17));
#82915=DIRECTION('',(0.0540098236314285,-0.998198229408359,-0.0261387405457819));
#82916=DIRECTION('center_axis',(-0.0269313296832538,-0.998868002804144,
-0.0392099025190445));
#82917=DIRECTION('ref_axis',(0.986831526790271,-0.0328241402282436,0.158385963870097));
#82918=DIRECTION('',(-0.0540098236314285,0.998198229408359,0.0261387405457819));
#82919=DIRECTION('center_axis',(0.0518999355424974,0.9986142645653,-0.00871477466082864));
#82920=DIRECTION('ref_axis',(0.998652187752701,-0.0519019064846835,-2.21719344273286E-17));
#82921=DIRECTION('center_axis',(0.,-0.75876225590869,0.65136766807108));
#82922=DIRECTION('ref_axis',(0.,-0.65136766807108,-0.75876225590869));
#82923=DIRECTION('center_axis',(-2.50520611750472E-15,-0.0261769483078707,
0.999657324975557));
#82924=DIRECTION('ref_axis',(0.973623614844753,-0.228081970842062,-0.00597253659981282));
#82925=DIRECTION('center_axis',(1.,0.,0.));
#82926=DIRECTION('ref_axis',(0.,-1.,0.));
#82927=DIRECTION('center_axis',(0.894706360046501,-0.44650176373831,-0.0116920601657521));
#82928=DIRECTION('ref_axis',(-0.446532286216799,-0.894767521407655,0.));
#82929=DIRECTION('center_axis',(1.,0.,0.));
#82930=DIRECTION('ref_axis',(0.,-1.,0.));
#82931=DIRECTION('center_axis',(-2.50520611750472E-15,0.0261769483078707,
-0.999657324975557));
#82932=DIRECTION('ref_axis',(0.973623614844753,0.228081970842062,0.00597253659981282));
#82933=DIRECTION('center_axis',(-0.894706360046501,-0.44650176373831,-0.0116920601657521));
#82934=DIRECTION('ref_axis',(-0.446532286216799,0.894767521407655,0.));
#82935=DIRECTION('center_axis',(0.0518999355424974,-0.9986142645653,0.00871477466082864));
#82936=DIRECTION('ref_axis',(-0.998652187752701,-0.0519019064846835,-2.21719344273286E-17));
#82937=DIRECTION('center_axis',(0.,-0.75876225590869,0.65136766807108));
#82938=DIRECTION('ref_axis',(0.,-0.65136766807108,-0.75876225590869));
#82939=DIRECTION('center_axis',(0.0334626302383754,0.0106113014524638,-0.99938363637745));
#82940=DIRECTION('ref_axis',(0.302274900053377,-0.953220795407717,0.));
#82941=DIRECTION('center_axis',(-0.0174198640685202,-0.0610392761916011,
0.997983344098407));
#82942=DIRECTION('ref_axis',(8.67361737988404E-19,-0.998134798421867,-0.061048539534857));
#82943=DIRECTION('center_axis',(-1.,0.,0.));
#82944=DIRECTION('ref_axis',(0.,1.,0.));
#82945=DIRECTION('center_axis',(-0.303015996179987,0.952658905695423,0.0249462513867205));
#82946=DIRECTION('ref_axis',(0.952955471302351,0.3031103259787,3.55618312575246E-17));
#82947=DIRECTION('center_axis',(0.0334626302383754,-0.0106113014524638,
0.99938363637745));
#82948=DIRECTION('ref_axis',(-0.302274900053377,-0.953220795407717,0.));
#82949=DIRECTION('center_axis',(-0.303015996179987,-0.952658905695423,-0.0249462513867205));
#82950=DIRECTION('ref_axis',(-0.952955471302351,0.3031103259787,3.55618312575246E-17));
#82951=DIRECTION('center_axis',(-1.,0.,0.));
#82952=DIRECTION('ref_axis',(0.,1.,0.));
#82953=DIRECTION('center_axis',(-0.0174198640685202,0.0610392761916011,
-0.997983344098407));
#82954=DIRECTION('ref_axis',(-8.67361737988404E-19,-0.998134798421867,-0.061048539534857));
#82955=DIRECTION('center_axis',(0.186552989224836,-0.622891327114187,0.759739677006016));
#82956=DIRECTION('ref_axis',(3.60822483003176E-16,-0.773315304237675,-0.63402164019203));
#82957=DIRECTION('center_axis',(-0.999769086044565,0.0136244536824594,-0.0166177270247941));
#82958=DIRECTION('ref_axis',(-0.0166192695784733,2.3039296165317E-18,0.999861890402209));
#82959=DIRECTION('center_axis',(0.186552989224836,0.622891327114187,-0.759739677006016));
#82960=DIRECTION('ref_axis',(-3.60822483003176E-16,-0.773315304237675,-0.63402164019203));
#82961=DIRECTION('center_axis',(0.999769086044565,0.0136244536824594,-0.0166177270247941));
#82962=DIRECTION('ref_axis',(-0.0166192695784733,-2.3039296165317E-18,-0.999861890402209));
#82963=DIRECTION('center_axis',(-0.0114194727192703,0.84333645306033,0.53726457409961));
#82964=DIRECTION('ref_axis',(-2.60208521396521E-18,-0.537299608346823,0.843391445812886));
#82965=DIRECTION('center_axis',(-0.993583277167223,0.0953900382859282,0.0607701565692524));
#82966=DIRECTION('ref_axis',(0.0955666659274243,0.995423031863095,3.48679418671338E-16));
#82967=DIRECTION('center_axis',(-0.0114194727192703,-0.84333645306033,-0.53726457409961));
#82968=DIRECTION('ref_axis',(2.60208521396521E-18,-0.537299608346823,0.843391445812886));
#82969=DIRECTION('center_axis',(0.993583277167223,0.0953900382859282,0.0607701565692524));
#82970=DIRECTION('ref_axis',(0.0955666659274243,-0.995423031863095,-3.48679418671338E-16));
#82971=DIRECTION('center_axis',(-0.0108638504301212,-0.454324989890073,
0.89076976841113));
#82972=DIRECTION('ref_axis',(-0.11254604044209,0.885717399848222,0.450375483776496));
#82973=DIRECTION('center_axis',(-1.,0.,0.));
#82974=DIRECTION('ref_axis',(0.,1.,0.));
#82975=DIRECTION('center_axis',(-8.03909996546048E-15,0.537299608346798,
-0.843391445812902));
#82976=DIRECTION('ref_axis',(6.61146829310525E-5,0.843391443969606,0.537299607172489));
#82977=DIRECTION('center_axis',(-8.03909996546048E-15,-0.537299608346798,
0.843391445812902));
#82978=DIRECTION('ref_axis',(-6.61146829310525E-5,0.843391443969606,0.537299607172489));
#82979=DIRECTION('center_axis',(-1.,0.,0.));
#82980=DIRECTION('ref_axis',(0.,1.,0.));
#82981=DIRECTION('center_axis',(-0.0108638504301212,0.454324989890073,-0.89076976841113));
#82982=DIRECTION('ref_axis',(0.11254604044209,0.885717399848222,0.450375483776496));
#82983=DIRECTION('center_axis',(-1.,0.,0.));
#82984=DIRECTION('ref_axis',(0.,1.,0.));
#82985=DIRECTION('center_axis',(-1.,0.,0.));
#82986=DIRECTION('ref_axis',(0.,1.,0.));
#82987=DIRECTION('',(1.,0.,0.));
#82988=DIRECTION('',(-1.,0.,0.));
#82989=DIRECTION('center_axis',(0.924493143659311,0.381184156850289,0.00332654374076222));
#82990=DIRECTION('ref_axis',(0.381186265939389,-0.924498258872987,6.50521303491302E-18));
#82991=DIRECTION('center_axis',(0.925624530693242,0.378428753780471,0.00330249770246169));
#82992=DIRECTION('ref_axis',(0.378430817462265,-0.925629578392373,3.25260651745651E-18));
#82993=DIRECTION('center_axis',(-0.0114194727192703,0.84333645306033,0.53726457409961));
#82994=DIRECTION('ref_axis',(-2.60208521396521E-18,-0.537299608346823,0.843391445812886));
#82995=DIRECTION('center_axis',(-0.996766889370428,-0.0523359562427095,
0.0609648746325402));
#82996=DIRECTION('ref_axis',(0.0262996641479275,-0.929482160549364,-0.367928309438391));
#82997=DIRECTION('center_axis',(-0.0392261526786595,0.979166512228703,0.199234159410249));
#82998=DIRECTION('ref_axis',(2.42861286636753E-17,-0.199387616434552,0.9799207000633));
#82999=DIRECTION('center_axis',(0.998559183033535,0.0349533745998015,-0.0407163306731512));
#83000=DIRECTION('ref_axis',(-0.0173354124174368,0.928200448669761,0.371676486430836));
#83001=DIRECTION('center_axis',(-0.0114194727192683,0.843336453060332,0.537264574099607));
#83002=DIRECTION('ref_axis',(-3.64291929955129E-17,-0.53729960834682,0.843391445812888));
#83003=DIRECTION('',(0.0114194727192683,-0.843336453060332,-0.537264574099606));
#83004=DIRECTION('',(-0.0114194727192683,0.843336453060332,0.537264574099607));
#83005=DIRECTION('center_axis',(0.0610485395348571,0.,0.998134798421867));
#83006=DIRECTION('ref_axis',(0.998134798421867,0.,-0.0610485395348571));
#83007=DIRECTION('',(0.0610485395348571,0.,0.998134798421867));
#83008=DIRECTION('center_axis',(-0.0610485395347124,0.,-0.998134798421876));
#83009=DIRECTION('ref_axis',(-0.998134798421876,0.,0.0610485395347124));
#83010=DIRECTION('',(-0.0610485395348571,0.,-0.998134798421867));
#83011=DIRECTION('center_axis',(-0.0174198640685202,0.0610392761915999,
-0.997983344098407));
#83012=DIRECTION('ref_axis',(-8.89045781438114E-18,-0.998134798421867,-0.0610485395348558));
#83013=DIRECTION('center_axis',(-0.0174198640685171,0.0610392761916124,
-0.997983344098407));
#83014=DIRECTION('ref_axis',(1.51788304147971E-18,0.998134798421866,0.0610485395348683));
#83015=DIRECTION('',(0.0174198640685171,-0.0610392761916016,0.997983344098407));
#83016=DIRECTION('',(-0.0174198640685171,0.0610392761916124,-0.997983344098406));
#83017=DIRECTION('center_axis',(-0.0174198640685177,-0.0610392761916124,
0.997983344098407));
#83018=DIRECTION('ref_axis',(-6.50521303491303E-19,-0.998134798421866,-0.0610485395348683));
#83019=DIRECTION('center_axis',(0.0174198640685219,0.0610392761916008,-0.997983344098407));
#83020=DIRECTION('ref_axis',(-4.98732999343332E-18,-0.998134798421867,-0.0610485395348567));
#83021=DIRECTION('',(-0.0174198640685177,-0.0610392761916124,0.997983344098406));
#83022=DIRECTION('center_axis',(0.0174198640685206,0.0610392761916011,-0.997983344098407));
#83023=DIRECTION('ref_axis',(6.50521303491303E-19,-0.998134798421867,-0.061048539534857));
#83024=DIRECTION('',(0.0174198640685177,0.0610392761916016,-0.997983344098407));
#83025=DIRECTION('center_axis',(-0.186552989224839,0.622891327114182,-0.759739677006019));
#83026=DIRECTION('ref_axis',(-2.35922392732846E-16,-0.773315304237679,-0.634021640192025));
#83027=DIRECTION('center_axis',(1.,0.,0.));
#83028=DIRECTION('ref_axis',(0.,-1.,0.));
#83029=DIRECTION('center_axis',(1.,0.,0.));
#83030=DIRECTION('ref_axis',(0.,1.,0.));
#83031=DIRECTION('center_axis',(1.,0.,0.));
#83032=DIRECTION('ref_axis',(0.,-1.,0.));
#83033=DIRECTION('',(-1.,0.,0.));
#83034=DIRECTION('',(1.,0.,0.));
#83035=DIRECTION('center_axis',(1.13021342743076E-12,0.773315304159874,
0.634021640286924));
#83036=DIRECTION('ref_axis',(0.0237487529784378,-0.63384281993101,0.773097197222881));
#83037=DIRECTION('center_axis',(0.00296508557308431,-0.853381675892342,
-0.5212781632859));
#83038=DIRECTION('ref_axis',(-0.0226685012953651,0.521089143807383,-0.853201173964915));
#83039=DIRECTION('center_axis',(0.0174198640685177,-0.0610392761916124,
0.997983344098407));
#83040=DIRECTION('ref_axis',(6.50521303491303E-19,-0.998134798421866,-0.0610485395348683));
#83041=DIRECTION('center_axis',(0.0174198640685219,-0.0610392761916008,
0.997983344098407));
#83042=DIRECTION('ref_axis',(4.98732999343332E-18,-0.998134798421867,-0.0610485395348567));
#83043=DIRECTION('',(-0.0174198640685177,0.0610392761916016,-0.997983344098407));
#83044=DIRECTION('center_axis',(0.0174198640685206,-0.0610392761916011,
0.997983344098407));
#83045=DIRECTION('ref_axis',(-6.50521303491303E-19,-0.998134798421867,-0.061048539534857));
#83046=DIRECTION('',(0.0174198640685177,-0.0610392761916124,0.997983344098406));
#83047=DIRECTION('center_axis',(-0.186552989224839,-0.622891327114182,0.759739677006019));
#83048=DIRECTION('ref_axis',(2.35922392732846E-16,-0.773315304237679,-0.634021640192025));
#83049=DIRECTION('center_axis',(0.0174198640685171,0.0610392761916124,-0.997983344098407));
#83050=DIRECTION('ref_axis',(-1.51788304147971E-18,0.998134798421866,0.0610485395348683));
#83051=DIRECTION('',(0.0174198640685171,0.0610392761916124,-0.997983344098406));
#83052=DIRECTION('center_axis',(-0.0174198640685202,-0.0610392761915999,
0.997983344098407));
#83053=DIRECTION('ref_axis',(8.89045781438114E-18,-0.998134798421867,-0.0610485395348558));
#83054=DIRECTION('',(-0.0174198640685171,-0.0610392761916016,0.997983344098407));
#83055=DIRECTION('center_axis',(0.00296508557308431,0.853381675892342,0.5212781632859));
#83056=DIRECTION('ref_axis',(-0.0226685012953651,-0.521089143807383,0.853201173964915));
#83057=DIRECTION('center_axis',(1.,0.,0.));
#83058=DIRECTION('ref_axis',(0.,-1.,0.));
#83059=DIRECTION('center_axis',(1.13021342743076E-12,-0.773315304159874,
-0.634021640286924));
#83060=DIRECTION('ref_axis',(0.0237487529784378,0.63384281993101,-0.773097197222881));
#83061=DIRECTION('center_axis',(-1.,0.,0.));
#83062=DIRECTION('ref_axis',(0.,1.,0.));
#83063=DIRECTION('',(-1.,0.,0.));
#83064=DIRECTION('center_axis',(1.,0.,0.));
#83065=DIRECTION('ref_axis',(0.,-1.,0.));
#83066=DIRECTION('',(1.,0.,0.));
#83067=DIRECTION('center_axis',(0.0114194727192683,0.843336453060332,0.537264574099607));
#83068=DIRECTION('ref_axis',(3.64291929955129E-17,-0.53729960834682,0.843391445812888));
#83069=DIRECTION('',(0.0114194727192683,0.843336453060332,0.537264574099607));
#83070=DIRECTION('center_axis',(-0.0114194727192703,-0.84333645306033,-0.53726457409961));
#83071=DIRECTION('ref_axis',(2.60208521396521E-18,-0.537299608346823,0.843391445812886));
#83072=DIRECTION('',(-0.0114194727192683,-0.843336453060332,-0.537264574099606));
#83073=DIRECTION('center_axis',(0.998559183033515,-0.0349533745999446,0.0407163306735066));
#83074=DIRECTION('ref_axis',(-0.0173354124171321,-0.928200448667531,-0.37167648643642));
#83075=DIRECTION('center_axis',(-0.0392261526786595,-0.979166512228703,
-0.199234159410249));
#83076=DIRECTION('ref_axis',(-2.42861286636753E-17,-0.199387616434552,0.9799207000633));
#83077=DIRECTION('center_axis',(-0.996766889370347,0.0523359562431069,-0.0609648746335269));
#83078=DIRECTION('ref_axis',(0.0262996641480252,0.929482160549793,0.3679283094373));
#83079=DIRECTION('center_axis',(0.924493143659311,-0.381184156850289,-0.00332654374076222));
#83080=DIRECTION('ref_axis',(-0.381186265939389,-0.924498258872987,6.50521303491302E-18));
#83081=DIRECTION('center_axis',(0.925624530693242,-0.378428753780471,-0.00330249770246169));
#83082=DIRECTION('ref_axis',(-0.378430817462265,-0.925629578392373,3.25260651745651E-18));
#83083=DIRECTION('center_axis',(-0.936841683045705,0.349753714645165,5.43165483332237E-15));
#83084=DIRECTION('ref_axis',(0.349753714645165,0.936841683045705,1.57772181044202E-30));
#83085=DIRECTION('center_axis',(-0.939543791107103,0.342428773020162,5.06106178219044E-14));
#83086=DIRECTION('ref_axis',(0.342428773020162,0.939543791107102,8.83524213847534E-29));
#83087=DIRECTION('center_axis',(-0.936841683045705,-0.349753714645165,-5.43165483332237E-15));
#83088=DIRECTION('ref_axis',(-0.349753714645165,0.936841683045705,1.57772181044202E-30));
#83089=DIRECTION('center_axis',(-0.939543791107103,-0.342428773020162,-5.06106178219044E-14));
#83090=DIRECTION('ref_axis',(-0.342428773020162,0.939543791107102,8.83524213847534E-29));
#83091=DIRECTION('center_axis',(1.,0.,0.));
#83092=DIRECTION('ref_axis',(0.,1.,0.));
#83093=DIRECTION('center_axis',(-1.,0.,0.));
#83094=DIRECTION('ref_axis',(0.,1.,0.));
#83095=DIRECTION('',(1.,0.,0.));
#83096=DIRECTION('',(-1.,0.,0.));
#83097=DIRECTION('center_axis',(-0.0610485395348571,0.,0.998134798421867));
#83098=DIRECTION('ref_axis',(-0.998134798421867,0.,-0.0610485395348571));
#83099=DIRECTION('',(-0.0610485395348571,0.,0.998134798421867));
#83100=DIRECTION('',(0.0610485395348571,0.,-0.998134798421867));
#83101=DIRECTION('center_axis',(-0.0610485395347124,0.,0.998134798421876));
#83102=DIRECTION('ref_axis',(0.998134798421876,0.,0.0610485395347124));
#83103=DIRECTION('center_axis',(1.,0.,0.));
#83104=DIRECTION('ref_axis',(0.,1.,0.));
#83105=DIRECTION('',(1.,0.,0.));
#83106=DIRECTION('',(-1.,0.,0.));
#83107=DIRECTION('center_axis',(-0.998559183033871,-0.0349533745978694,
0.040716330666571));
#83108=DIRECTION('ref_axis',(0.0221975923572934,-0.959857375345023,-0.279608808676161));
#83109=DIRECTION('center_axis',(0.,0.53729960834682,-0.843391445812888));
#83110=DIRECTION('ref_axis',(0.,0.843391445812888,0.53729960834682));
#83111=DIRECTION('',(0.0114194727192685,-0.843336453060332,-0.537264574099607));
#83112=DIRECTION('center_axis',(-0.0114194727192703,0.84333645306033,0.53726457409961));
#83113=DIRECTION('ref_axis',(2.60208521396521E-18,0.537299608346823,-0.843391445812886));
#83114=DIRECTION('center_axis',(-0.0114194727192703,-0.84333645306033,-0.53726457409961));
#83115=DIRECTION('ref_axis',(-2.60208521396521E-18,0.537299608346823,-0.843391445812886));
#83116=DIRECTION('center_axis',(0.,0.53729960834682,-0.843391445812888));
#83117=DIRECTION('ref_axis',(0.,0.843391445812888,0.53729960834682));
#83118=DIRECTION('',(1.,0.,0.));
#83119=DIRECTION('',(-0.0114194727192685,-0.843336453060332,-0.537264574099607));
#83120=DIRECTION('center_axis',(-1.,0.,0.));
#83121=DIRECTION('ref_axis',(0.,1.,0.));
#83122=DIRECTION('',(-1.,0.,0.));
#83123=DIRECTION('center_axis',(-0.998559183033873,0.0349533745978621,-0.0407163306665309));
#83124=DIRECTION('ref_axis',(0.0221975923573403,0.959857375345267,0.279608808675321));
#83125=DIRECTION('center_axis',(1.,-1.71245442676861E-14,-1.49443633800999E-16));
#83126=DIRECTION('ref_axis',(-1.71245442676861E-14,-1.,4.85207083430091E-31));
#83127=DIRECTION('center_axis',(-1.29746553756005E-16,-0.00872653549836917,
0.999961923064171));
#83128=DIRECTION('ref_axis',(0.209505180252849,-0.977770305102145,-0.00853287218235162));
#83129=DIRECTION('center_axis',(-1.,0.,0.));
#83130=DIRECTION('ref_axis',(0.,1.,0.));
#83131=DIRECTION('center_axis',(0.0107843695215643,-0.046581511482423,0.998856276028756));
#83132=DIRECTION('ref_axis',(0.198245898738634,-0.978986299463996,-0.0477952831888445));
#83133=DIRECTION('center_axis',(-1.,0.,0.));
#83134=DIRECTION('ref_axis',(0.,1.,0.));
#83135=DIRECTION('center_axis',(0.0107843695215643,0.046581511482423,-0.998856276028756));
#83136=DIRECTION('ref_axis',(0.198245898738634,0.978986299463996,0.0477952831888445));
#83137=DIRECTION('center_axis',(1.,1.71245442676861E-14,1.49443633800999E-16));
#83138=DIRECTION('ref_axis',(1.71245442676861E-14,-1.,4.85207083430091E-31));
#83139=DIRECTION('center_axis',(-7.5165671767283E-16,0.00872653549836711,
-0.999961923064171));
#83140=DIRECTION('ref_axis',(0.209505180252259,0.977770305102271,0.00853287218235057));
#83141=DIRECTION('center_axis',(0.,1.,0.));
#83142=DIRECTION('ref_axis',(1.,0.,0.));
#83143=DIRECTION('',(0.0610485395348568,0.,-0.998134798421867));
#83144=DIRECTION('',(-1.,0.,0.));
#83145=DIRECTION('center_axis',(0.,1.,0.));
#83146=DIRECTION('ref_axis',(1.,0.,0.));
#83147=DIRECTION('center_axis',(0.0767736535275962,0.996656096505694,-0.0279719756552578));
#83148=DIRECTION('ref_axis',(0.988876710283433,-0.0725299163177297,0.129854776954716));
#83149=DIRECTION('',(0.,-1.,0.));
#83150=DIRECTION('center_axis',(0.903649791844139,-0.101607367327639,-0.416044464696733));
#83151=DIRECTION('ref_axis',(-0.418208871690013,1.80411241501588E-16,-0.90835089015191));
#83152=DIRECTION('center_axis',(-0.988851372320912,0.0973174763949044,-0.112704357711565));
#83153=DIRECTION('ref_axis',(0.145814826353053,0.786266501917578,-0.600435695456162));
#83154=DIRECTION('center_axis',(0.995393049134726,-0.0958748021619888,-0.000836686722932302));
#83155=DIRECTION('ref_axis',(-0.0958748357203287,-0.995393397544709,4.8653572490287E-18));
#83156=DIRECTION('center_axis',(0.,0.00872653549836678,-0.999961923064171));
#83157=DIRECTION('ref_axis',(0.,0.999961923064171,0.00872653549836678));
#83158=DIRECTION('',(1.,0.,0.));
#83159=DIRECTION('',(-0.0518999355424953,-0.9986142645653,-0.00871477466082005));
#83160=DIRECTION('',(0.995393049134663,-0.0958748021626387,-0.000836686722937816));
#83161=DIRECTION('center_axis',(-0.0969259270746204,0.995253700150445,0.00868544745955352));
#83162=DIRECTION('ref_axis',(0.995291241749959,0.0969295831819388,-3.19839640883224E-17));
#83163=DIRECTION('center_axis',(-0.749733267925582,0.661714953600161,0.00577469891543883));
#83164=DIRECTION('ref_axis',(0.661725987029213,0.749745768971198,-2.60208521396521E-17));
#83165=DIRECTION('center_axis',(0.996766889370379,0.052335956242944,-0.0609648746331405));
#83166=DIRECTION('ref_axis',(-0.0610485395348571,2.60208521396521E-18,-0.998134798421867));
#83167=DIRECTION('center_axis',(-0.275637355816996,0.,0.96126169593832));
#83168=DIRECTION('ref_axis',(0.96126169593832,0.,0.275637355816996));
#83169=DIRECTION('',(0.,1.,0.));
#83170=DIRECTION('',(-0.957976400548515,0.082605697563423,-0.274695312523115));
#83171=DIRECTION('center_axis',(0.27563735581491,-4.20725029459202E-12,
-0.961261695938918));
#83172=DIRECTION('ref_axis',(-0.435608651150909,-0.891427451923261,-0.124908770709215));
#83173=DIRECTION('center_axis',(0.,1.,0.));
#83174=DIRECTION('ref_axis',(1.,0.,0.));
#83175=DIRECTION('',(0.,-1.,0.));
#83176=DIRECTION('center_axis',(0.,1.,0.));
#83177=DIRECTION('ref_axis',(-1.,0.,0.));
#83178=DIRECTION('',(0.,-1.,0.));
#83179=DIRECTION('center_axis',(0.0767736535275739,-0.996656096505698,0.0279719756551453));
#83180=DIRECTION('ref_axis',(0.988876710283958,0.072529916317877,-0.129854776950634));
#83181=DIRECTION('center_axis',(1.,0.,0.));
#83182=DIRECTION('ref_axis',(0.,1.,0.));
#83183=DIRECTION('',(-1.,0.,0.));
#83184=DIRECTION('',(1.,0.,0.));
#83185=DIRECTION('center_axis',(0.999639211125258,0.0174955898171467,0.0203801844403348));
#83186=DIRECTION('ref_axis',(-0.0126164906608043,-0.364000287314271,0.931313381734921));
#83187=DIRECTION('center_axis',(0.,-0.998134798421867,-0.0610485395348576));
#83188=DIRECTION('ref_axis',(0.,0.0610485395348576,-0.998134798421867));
#83189=DIRECTION('',(-1.,0.,0.));
#83190=DIRECTION('',(0.0577466179506623,0.0609466661111309,-0.99646918266708));
#83191=DIRECTION('center_axis',(-0.0174198640685171,0.0610392761916124,
-0.997983344098407));
#83192=DIRECTION('ref_axis',(2.16840434497101E-19,0.998134798421866,0.0610485395348683));
#83193=DIRECTION('',(-0.0174198640685171,0.0610392761916124,-0.997983344098406));
#83194=DIRECTION('center_axis',(0.,-0.998134798421866,-0.0610485395348683));
#83195=DIRECTION('ref_axis',(0.,0.0610485395348683,-0.998134798421866));
#83196=DIRECTION('',(-0.0174198640685177,-0.0610392761916124,0.997983344098406));
#83197=DIRECTION('',(-1.,0.,0.));
#83198=DIRECTION('center_axis',(-0.0174198640685177,-0.0610392761916124,
0.997983344098407));
#83199=DIRECTION('ref_axis',(-5.85469173142172E-18,-0.998134798421866,-0.0610485395348683));
#83200=DIRECTION('center_axis',(-0.0334626302383754,-0.0106113014524638,
0.99938363637745));
#83201=DIRECTION('ref_axis',(-0.0639657609787178,-0.997870808127671,-0.0127370211997295));
#83202=DIRECTION('center_axis',(1.,0.,0.));
#83203=DIRECTION('ref_axis',(0.,1.,0.));
#83204=DIRECTION('center_axis',(0.303015996179985,-0.952658905695424,-0.0249462513867205));
#83205=DIRECTION('ref_axis',(-0.952955471302352,-0.303110325978698,7.80625564189563E-18));
#83206=DIRECTION('center_axis',(0.,-0.998134798421867,-0.0610485395348576));
#83207=DIRECTION('ref_axis',(0.,0.0610485395348576,-0.998134798421867));
#83208=DIRECTION('',(-1.,0.,0.));
#83209=DIRECTION('',(1.,0.,0.));
#83210=DIRECTION('',(0.0577466179506616,-0.0609466661111309,0.99646918266708));
#83211=DIRECTION('center_axis',(1.,0.,0.));
#83212=DIRECTION('ref_axis',(0.,1.,0.));
#83213=DIRECTION('',(-1.,0.,0.));
#83214=DIRECTION('center_axis',(-0.999639211125035,0.0174955898258808,0.020380184443759));
#83215=DIRECTION('ref_axis',(0.0126164906608281,-0.364000287313832,0.931313381735092));
#83216=DIRECTION('center_axis',(0.,-0.77331530423768,-0.634021640192024));
#83217=DIRECTION('ref_axis',(0.,0.634021640192024,-0.77331530423768));
#83218=DIRECTION('',(1.,0.,0.));
#83219=DIRECTION('',(0.0140068577007293,-0.633959442134506,0.773239441354266));
#83220=DIRECTION('',(0.0140068577007297,0.633959442134506,-0.773239441354266));
#83221=DIRECTION('center_axis',(-1.,0.,0.));
#83222=DIRECTION('ref_axis',(0.,1.,0.));
#83223=DIRECTION('',(-1.,0.,0.));
#83224=DIRECTION('center_axis',(-0.999639211125035,-0.0174955898259111,
-0.0203801844437658));
#83225=DIRECTION('ref_axis',(0.0126164906608599,0.364000287312396,-0.931313381735653));
#83226=DIRECTION('',(1.,0.,0.));
#83227=DIRECTION('center_axis',(0.,-0.998134798421867,-0.0610485395348576));
#83228=DIRECTION('ref_axis',(0.,0.0610485395348576,-0.998134798421867));
#83229=DIRECTION('',(1.,0.,0.));
#83230=DIRECTION('',(-0.0577466179506616,-0.0609466661111309,0.99646918266708));
#83231=DIRECTION('center_axis',(-0.0334626302383754,0.0106113014524638,
-0.99938363637745));
#83232=DIRECTION('ref_axis',(0.0639657609787178,-0.997870808127671,-0.0127370211997295));
#83233=DIRECTION('center_axis',(1.,0.,0.));
#83234=DIRECTION('ref_axis',(0.,1.,0.));
#83235=DIRECTION('center_axis',(0.303015996179985,0.952658905695424,0.0249462513867205));
#83236=DIRECTION('ref_axis',(0.952955471302352,-0.303110325978698,7.80625564189563E-18));
#83237=DIRECTION('center_axis',(0.0174198640685177,-0.0610392761916124,
0.997983344098407));
#83238=DIRECTION('ref_axis',(5.85469173142172E-18,-0.998134798421866,-0.0610485395348683));
#83239=DIRECTION('',(0.0174198640685177,-0.0610392761916124,0.997983344098406));
#83240=DIRECTION('center_axis',(0.,-0.998134798421866,-0.0610485395348683));
#83241=DIRECTION('ref_axis',(0.,0.0610485395348683,-0.998134798421866));
#83242=DIRECTION('',(0.0174198640685171,0.0610392761916124,-0.997983344098406));
#83243=DIRECTION('',(1.,0.,0.));
#83244=DIRECTION('center_axis',(0.0174198640685171,0.0610392761916124,-0.997983344098407));
#83245=DIRECTION('ref_axis',(-2.16840434497101E-19,0.998134798421866,0.0610485395348683));
#83246=DIRECTION('center_axis',(0.,-0.998134798421867,-0.0610485395348576));
#83247=DIRECTION('ref_axis',(0.,0.0610485395348576,-0.998134798421867));
#83248=DIRECTION('',(-1.,0.,0.));
#83249=DIRECTION('',(-0.0577466179506623,0.0609466661111309,-0.99646918266708));
#83250=DIRECTION('',(1.,0.,0.));
#83251=DIRECTION('center_axis',(-1.,0.,0.));
#83252=DIRECTION('ref_axis',(0.,1.,0.));
#83253=DIRECTION('',(1.,0.,0.));
#83254=DIRECTION('center_axis',(0.999639211125258,-0.017495589817144,-0.0203801844403339));
#83255=DIRECTION('ref_axis',(-0.0126164906609292,0.36400028730937,-0.931313381736835));
#83256=DIRECTION('center_axis',(0.,-0.77331530423768,-0.634021640192024));
#83257=DIRECTION('ref_axis',(0.,0.634021640192024,-0.77331530423768));
#83258=DIRECTION('',(-1.,0.,0.));
#83259=DIRECTION('',(-0.0140068577007297,0.633959442134506,-0.773239441354266));
#83260=DIRECTION('',(-0.0140068577007293,-0.633959442134506,0.773239441354266));
#83261=DIRECTION('center_axis',(0.00785565124213166,0.0469885504008445,
0.998864537800191));
#83262=DIRECTION('ref_axis',(-0.171263506432048,-0.984072800487552,0.0476396337641963));
#83263=DIRECTION('center_axis',(0.104528463267652,0.,0.994521895368274));
#83264=DIRECTION('ref_axis',(0.994521895368274,0.,-0.104528463267652));
#83265=DIRECTION('',(0.,1.,0.));
#83266=DIRECTION('center_axis',(-0.996766889370379,0.052335956242944,-0.0609648746331405));
#83267=DIRECTION('ref_axis',(0.0610485395348571,2.60208521396521E-18,-0.998134798421867));
#83268=DIRECTION('center_axis',(-0.0969259270746204,-0.995253700150445,
-0.00868544745955352));
#83269=DIRECTION('ref_axis',(-0.995291241749959,0.0969295831819388,-3.19839640883224E-17));
#83270=DIRECTION('center_axis',(-0.749733267925582,-0.661714953600161,-0.00577469891543883));
#83271=DIRECTION('ref_axis',(-0.661725987029213,0.749745768971198,-2.60208521396521E-17));
#83272=DIRECTION('center_axis',(0.,0.00872653549836678,-0.999961923064171));
#83273=DIRECTION('ref_axis',(0.,0.999961923064171,0.00872653549836678));
#83274=DIRECTION('',(-0.995393049134663,-0.0958748021626387,-0.000836686722937816));
#83275=DIRECTION('',(0.0518999355424953,-0.9986142645653,-0.00871477466082005));
#83276=DIRECTION('',(-1.,0.,0.));
#83277=DIRECTION('center_axis',(0.995393049134726,0.0958748021619888,0.000836686722932302));
#83278=DIRECTION('ref_axis',(0.0958748357203287,-0.995393397544709,4.8653572490287E-18));
#83279=DIRECTION('center_axis',(-0.98885137231834,-0.0973174764088131,0.112704357722122));
#83280=DIRECTION('ref_axis',(-0.145814826370509,0.786266501915791,-0.600435695454262));
#83281=DIRECTION('center_axis',(0.903649791844139,0.101607367327639,0.416044464696733));
#83282=DIRECTION('ref_axis',(0.418208871690013,1.80411241501588E-16,-0.90835089015191));
#83283=DIRECTION('center_axis',(0.275637355816996,0.,0.96126169593832));
#83284=DIRECTION('ref_axis',(-0.96126169593832,0.,0.275637355816996));
#83285=DIRECTION('',(0.,1.,0.));
#83286=DIRECTION('center_axis',(0.275637355815214,3.59562359981574E-12,
0.961261695938831));
#83287=DIRECTION('ref_axis',(0.435608651150478,-0.891427451923389,-0.124908770709808));
#83288=DIRECTION('',(0.957976400548515,0.082605697563423,-0.274695312523115));
#83289=DIRECTION('center_axis',(0.,1.,0.));
#83290=DIRECTION('ref_axis',(-1.,0.,0.));
#83291=DIRECTION('',(0.,-1.,0.));
#83292=DIRECTION('center_axis',(0.,1.,0.));
#83293=DIRECTION('ref_axis',(-1.,0.,0.));
#83294=DIRECTION('',(1.,0.,0.));
#83295=DIRECTION('',(-0.0610485395348568,0.,-0.998134798421867));
#83296=DIRECTION('center_axis',(-0.104528463267652,0.,0.994521895368274));
#83297=DIRECTION('ref_axis',(-0.994521895368274,0.,-0.104528463267652));
#83298=DIRECTION('',(0.,1.,0.));
#83299=DIRECTION('center_axis',(0.0518999355424953,-0.998614264565301,-0.00871477466082005));
#83300=DIRECTION('ref_axis',(0.998652187752701,0.0519019064846813,-4.13081027716977E-17));
#83301=DIRECTION('',(-0.0518999355424953,0.9986142645653,0.00871477466082005));
#83302=DIRECTION('center_axis',(-0.0518999355424978,0.9986142645653,0.00871477466082132));
#83303=DIRECTION('ref_axis',(0.998652187752701,0.0519019064846839,-1.92445885616177E-17));
#83304=DIRECTION('center_axis',(-0.0114194727192706,0.843336453060333,0.537264574099606));
#83305=DIRECTION('ref_axis',(5.46437894932694E-17,0.537299608346819,-0.843391445812889));
#83306=DIRECTION('center_axis',(0.996766889370379,0.0523359562429431,-0.0609648746331435));
#83307=DIRECTION('ref_axis',(-0.0337072723814633,0.961140879346637,0.273992755081909));
#83308=DIRECTION('center_axis',(0.0114194727192685,-0.843336453060332,-0.537264574099607));
#83309=DIRECTION('ref_axis',(3.64291929955129E-17,0.53729960834682,-0.843391445812888));
#83310=DIRECTION('',(-0.0114194727192685,0.843336453060332,0.537264574099606));
#83311=DIRECTION('center_axis',(-0.0610485395348568,0.,-0.998134798421867));
#83312=DIRECTION('ref_axis',(0.998134798421867,0.,-0.0610485395348568));
#83313=DIRECTION('',(0.0610485395348568,1.8992409809421E-22,0.998134798421867));
#83314=DIRECTION('center_axis',(0.0610485395348568,0.,-0.998134798421867));
#83315=DIRECTION('ref_axis',(-0.998134798421867,0.,-0.0610485395348568));
#83316=DIRECTION('',(-0.0610485395348568,1.8992409809421E-22,0.998134798421867));
#83317=DIRECTION('center_axis',(-0.0114194727192685,-0.843336453060332,
-0.537264574099607));
#83318=DIRECTION('ref_axis',(-3.64291929955129E-17,0.53729960834682,-0.843391445812888));
#83319=DIRECTION('center_axis',(-0.0114194727192706,-0.843336453060333,
-0.537264574099606));
#83320=DIRECTION('ref_axis',(-5.46437894932694E-17,0.537299608346819,-0.843391445812889));
#83321=DIRECTION('',(0.0114194727192685,0.843336453060332,0.537264574099606));
#83322=DIRECTION('center_axis',(-0.0518999355424978,-0.9986142645653,-0.00871477466082132));
#83323=DIRECTION('ref_axis',(-0.998652187752701,0.0519019064846839,-1.92445885616177E-17));
#83324=DIRECTION('center_axis',(0.99676688937038,-0.0523359562429397,0.060964874633132));
#83325=DIRECTION('ref_axis',(-0.033707272381381,-0.961140879346332,-0.273992755082991));
#83326=DIRECTION('center_axis',(-0.0518999355424953,-0.998614264565301,
-0.00871477466082005));
#83327=DIRECTION('ref_axis',(-0.998652187752701,0.0519019064846813,-4.13081027716977E-17));
#83328=DIRECTION('',(0.0518999355424953,0.9986142645653,0.00871477466082005));
#83329=DIRECTION('center_axis',(1.,0.,0.));
#83330=DIRECTION('ref_axis',(0.,-1.,0.));
#83331=DIRECTION('center_axis',(1.,0.,0.));
#83332=DIRECTION('ref_axis',(0.,-1.,0.));
#83333=DIRECTION('',(-1.,0.,0.));
#83334=DIRECTION('center_axis',(0.973874487953105,0.227043202562653,0.00445711612726933));
#83335=DIRECTION('ref_axis',(-0.180833007443513,0.787234814560493,-0.589542848453647));
#83336=DIRECTION('center_axis',(1.,0.,0.));
#83337=DIRECTION('ref_axis',(0.,-1.,0.));
#83338=DIRECTION('',(1.,0.,0.));
#83339=DIRECTION('center_axis',(0.973874487954835,-0.22704320255512,-0.00445711613296367));
#83340=DIRECTION('ref_axis',(0.180833007434133,0.787234814562544,-0.589542848453786));
#83341=DIRECTION('center_axis',(-1.,0.,0.));
#83342=DIRECTION('ref_axis',(0.,-1.,0.));
#83343=DIRECTION('center_axis',(1.,0.,0.));
#83344=DIRECTION('ref_axis',(0.,-1.,0.));
#83345=DIRECTION('',(1.,0.,0.));
#83346=DIRECTION('center_axis',(-0.0198933881246758,-0.574386593465896,
-0.818342406548484));
#83347=DIRECTION('ref_axis',(1.04083408558608E-17,-0.8185043828579,0.574500283065559));
#83348=DIRECTION('center_axis',(-0.99676688937036,-0.0523359562431542,0.0609648746332822));
#83349=DIRECTION('ref_axis',(-0.0778461213060015,0.816909925043727,-0.571487668950664));
#83350=DIRECTION('center_axis',(-0.0225482432674512,-0.54606723805962,-0.837437847391369));
#83351=DIRECTION('ref_axis',(1.73472347597681E-18,-0.837650815049355,0.546206107661889));
#83352=DIRECTION('center_axis',(0.996752119461501,0.0524551699203721,-0.0611037437284435));
#83353=DIRECTION('ref_axis',(-0.0772945958326306,0.836098183191658,-0.543107147364753));
#83354=DIRECTION('center_axis',(-0.0198933881246758,0.574386593465896,0.818342406548484));
#83355=DIRECTION('ref_axis',(-1.04083408558608E-17,-0.8185043828579,0.574500283065559));
#83356=DIRECTION('center_axis',(0.996752119461501,-0.0524551699203721,0.0611037437284435));
#83357=DIRECTION('ref_axis',(0.0772945958326306,0.836098183191658,-0.543107147364753));
#83358=DIRECTION('center_axis',(-0.0225482432674512,0.54606723805962,0.837437847391369));
#83359=DIRECTION('ref_axis',(-1.73472347597681E-18,-0.837650815049355,0.546206107661889));
#83360=DIRECTION('center_axis',(-0.996766889370375,0.0523359562429884,-0.060964874633171));
#83361=DIRECTION('ref_axis',(0.077846121305803,0.816909925043706,-0.571487668950721));
#83362=DIRECTION('center_axis',(-1.,0.,0.));
#83363=DIRECTION('ref_axis',(0.,1.,0.));
#83364=DIRECTION('center_axis',(-0.639103797972708,0.76885693634771,-0.0201332274331313));
#83365=DIRECTION('ref_axis',(0.769012810604087,0.639233366718918,1.40512601554121E-16));
#83366=DIRECTION('center_axis',(-1.,0.,0.));
#83367=DIRECTION('ref_axis',(0.,1.,0.));
#83368=DIRECTION('center_axis',(-1.,0.,0.));
#83369=DIRECTION('ref_axis',(0.,1.,0.));
#83370=DIRECTION('',(1.,0.,0.));
#83371=DIRECTION('center_axis',(-0.0540098236314315,-0.998198229408358,
0.0261387405457948));
#83372=DIRECTION('ref_axis',(-0.998539405609053,0.0540282837587729,1.33573707650214E-16));
#83373=DIRECTION('center_axis',(-0.746821248989863,0.6646450161447,0.0224727517503306));
#83374=DIRECTION('ref_axis',(0.664812910772712,0.7470099019892,-4.5102810375397E-17));
#83375=DIRECTION('center_axis',(-0.747038551982368,0.664557285973263,0.01723413798066));
#83376=DIRECTION('ref_axis',(0.66465599987473,0.747149517720866,-8.84708972748172E-17));
#83377=DIRECTION('center_axis',(0.683663147515314,-0.726251630959532,-0.0718558922989252));
#83378=DIRECTION('ref_axis',(-0.728133839224742,-0.685434980268616,-2.08166817117217E-17));
#83379=DIRECTION('center_axis',(0.696760616019612,-0.713555636318514,-0.0732324917099794));
#83380=DIRECTION('ref_axis',(-0.71547676570971,-0.698636527623322,-3.12250225675825E-16));
#83381=DIRECTION('center_axis',(0.859405589518938,-0.447988837306884,0.246430587289876));
#83382=DIRECTION('ref_axis',(-0.462244244712422,-0.886752647715383,1.19348975147204E-15));
#83383=DIRECTION('center_axis',(0.856891796068985,-0.453170121958275,0.245709768617351));
#83384=DIRECTION('ref_axis',(-0.467502127799242,-0.883991945949272,1.2490009027033E-16));
#83385=DIRECTION('center_axis',(-0.285574991110243,-0.0283205861376352,
0.957937820974412));
#83386=DIRECTION('ref_axis',(-0.426171290381127,-0.891540700099357,-0.153405382308554));
#83387=DIRECTION('center_axis',(0.957976400548515,-0.082605697563423,0.274695312523114));
#83388=DIRECTION('ref_axis',(0.275637355816995,7.63278329429795E-17,-0.96126169593832));
#83389=DIRECTION('center_axis',(-0.957976400548515,0.0826056975634237,-0.274695312523115));
#83390=DIRECTION('ref_axis',(-0.275637355816996,2.08166817117217E-17,0.96126169593832));
#83391=DIRECTION('',(0.957976400548515,-0.082605697563423,0.274695312523114));
#83392=DIRECTION('center_axis',(-0.99539619836718,0.0958457525202167,0.));
#83393=DIRECTION('ref_axis',(0.0958457525202167,0.99539619836718,0.));
#83394=DIRECTION('center_axis',(-0.0957873658774308,-0.994789829897844,
0.0348994967024188));
#83395=DIRECTION('ref_axis',(0.988026136003546,-0.0907589337436286,0.124768467649567));
#83396=DIRECTION('center_axis',(0.995396198367179,-0.0958457525202194,0.));
#83397=DIRECTION('ref_axis',(-0.0958457525202194,-0.995396198367179,0.));
#83398=DIRECTION('',(0.995396198367179,-0.0958457525202194,5.06469408426264E-20));
#83399=DIRECTION('center_axis',(-0.995393049134664,0.0958748021626388,0.000836686722937817));
#83400=DIRECTION('ref_axis',(0.0958748357209786,0.995393397544647,7.95533344061239E-18));
#83401=DIRECTION('center_axis',(0.995393049134718,-0.0958748021620727,-0.000836686722933034));
#83402=DIRECTION('ref_axis',(-0.0958748357204126,-0.995393397544701,-5.43456338958359E-18));
#83403=DIRECTION('',(-0.995393049134663,0.0958748021626387,0.000836686722937817));
#83404=DIRECTION('center_axis',(-0.366280214685134,-0.929535536960431,0.0424557399876001));
#83405=DIRECTION('ref_axis',(0.912669426728681,-0.367775899484327,-0.178256571472793));
#83406=DIRECTION('center_axis',(0.995368375190154,-0.0954378569595126,0.0115504601765116));
#83407=DIRECTION('ref_axis',(-0.0954442239282201,-0.995434779439989,3.83807569059869E-17));
#83408=DIRECTION('center_axis',(0.0056638206791016,0.0272091381728359,-0.999613717360464));
#83409=DIRECTION('ref_axis',(0.637819157396522,0.769794235028464,0.0245674210069647));
#83410=DIRECTION('center_axis',(-3.33032145139582E-14,0.026176948307842,
0.999657324975558));
#83411=DIRECTION('ref_axis',(-0.646461354322174,-0.76268529019165,0.0199716171908858));
#83412=DIRECTION('center_axis',(-0.790862726103123,0.611783870393316,-0.0160201244474168));
#83413=DIRECTION('ref_axis',(0.611862390955828,0.790964230881408,-5.55111512312578E-17));
#83414=DIRECTION('center_axis',(-0.937665599932995,0.347538807476657,0.));
#83415=DIRECTION('ref_axis',(0.347538807476657,0.937665599932995,0.));
#83416=DIRECTION('center_axis',(-0.743543813923507,-0.668687218941775,0.));
#83417=DIRECTION('ref_axis',(-0.668687218941775,0.743543813923507,0.));
#83418=DIRECTION('center_axis',(-0.743492515371968,-0.668744255740461,0.));
#83419=DIRECTION('ref_axis',(-0.668744255740461,0.743492515371968,0.));
#83420=DIRECTION('',(-0.741495386416009,-0.670938876102894,0.00506127035028364));
#83421=DIRECTION('center_axis',(-0.811389263065021,-0.536204996556195,-0.232662127238135));
#83422=DIRECTION('ref_axis',(-0.551334936462164,0.834283997111453,4.57966997657877E-16));
#83423=DIRECTION('center_axis',(-0.816465999088855,-0.527799299885182,-0.234117857867677));
#83424=DIRECTION('ref_axis',(-0.542887097091106,0.839805691700165,-6.93889390390723E-16));
#83425=DIRECTION('center_axis',(-0.712319564566179,-0.69785073618608,0.0748678030985042));
#83426=DIRECTION('ref_axis',(-0.699814788982868,0.714324338883161,1.94289029309402E-16));
#83427=DIRECTION('center_axis',(-0.703430027668027,-0.706908790036944,0.0739334751209646));
#83428=DIRECTION('ref_axis',(-0.70884878474069,0.705360475481613,-3.46944695195362E-17));
#83429=DIRECTION('center_axis',(-0.712319564566179,0.69785073618608,-0.0748678030985042));
#83430=DIRECTION('ref_axis',(0.699814788982868,0.714324338883161,1.94289029309402E-16));
#83431=DIRECTION('center_axis',(-0.703430027668027,0.706908790036944,-0.0739334751209646));
#83432=DIRECTION('ref_axis',(0.70884878474069,0.705360475481613,-3.46944695195362E-17));
#83433=DIRECTION('center_axis',(-0.816465999088855,0.527799299885182,0.234117857867677));
#83434=DIRECTION('ref_axis',(0.542887097091106,0.839805691700165,-6.93889390390723E-16));
#83435=DIRECTION('center_axis',(-0.811389263065021,0.536204996556195,0.232662127238135));
#83436=DIRECTION('ref_axis',(0.551334936462164,0.834283997111453,4.57966997657877E-16));
#83437=DIRECTION('center_axis',(-0.743492515371968,0.668744255740461,0.));
#83438=DIRECTION('ref_axis',(0.668744255740461,0.743492515371968,0.));
#83439=DIRECTION('center_axis',(-0.743543813923507,0.668687218941775,0.));
#83440=DIRECTION('ref_axis',(0.668687218941775,0.743543813923507,0.));
#83441=DIRECTION('',(0.741495386416009,-0.670938876102894,0.00506127035028364));
#83442=DIRECTION('center_axis',(-0.937665599932995,-0.347538807476657,0.));
#83443=DIRECTION('ref_axis',(-0.347538807476657,0.937665599932995,0.));
#83444=DIRECTION('center_axis',(0.936780694451204,0.349903712921673,-0.00305322569549733));
#83445=DIRECTION('ref_axis',(-0.283466554385802,0.76396961795153,0.579652598882843));
#83446=DIRECTION('center_axis',(-0.936780805674538,-0.349903412224137,0.00305356081801348));
#83447=DIRECTION('ref_axis',(-0.349905043526134,0.936785173086645,-1.97324795392362E-17));
#83448=DIRECTION('center_axis',(-0.936780399859747,-0.349904498609325,0.00305357029875339));
#83449=DIRECTION('ref_axis',(-0.349906129926516,0.936784767297082,1.73472347597681E-17));
#83450=DIRECTION('',(0.936780606869576,0.349903944434804,-0.00305356546254769));
#83451=DIRECTION('center_axis',(-0.999999999997224,2.3562999868779E-6,-2.05631184608371E-8));
#83452=DIRECTION('ref_axis',(2.3562999868779E-6,0.999999999997224,-3.25257574859955E-23));
#83453=DIRECTION('center_axis',(-1.83383371457117E-15,-0.00872653549837258,
-0.999961923064171));
#83454=DIRECTION('ref_axis',(-0.172369300968217,0.984994890463867,-0.00859592018364945));
#83455=DIRECTION('center_axis',(1.,0.,0.));
#83456=DIRECTION('ref_axis',(0.,1.,0.));
#83457=DIRECTION('center_axis',(0.999640573664554,0.0174591532277126,0.0203445681245258));
#83458=DIRECTION('ref_axis',(0.0268090183282209,-0.651133912092908,-0.758489225407232));
#83459=DIRECTION('',(-1.,0.,0.));
#83460=DIRECTION('center_axis',(-0.0140068577007279,-0.633959442134506,
0.773239441354266));
#83461=DIRECTION('ref_axis',(-9.54097911787244E-18,0.773315304237681,0.634021640192024));
#83462=DIRECTION('center_axis',(-0.99676688937053,-0.0523359562415141,-0.0609648746318993));
#83463=DIRECTION('ref_axis',(0.0791181535598218,-0.771563065718934,-0.631213714518059));
#83464=DIRECTION('center_axis',(-0.0140068577007297,-0.633959442134506,
0.773239441354266));
#83465=DIRECTION('ref_axis',(-1.64798730217797E-17,-0.773315304237681,-0.634021640192024));
#83466=DIRECTION('center_axis',(-0.0140068577007278,-0.633959442134507,
0.773239441354266));
#83467=DIRECTION('ref_axis',(0.,0.77331530423768,0.634021640192024));
#83468=DIRECTION('',(-0.0140068577007297,-0.633959442134507,0.773239441354266));
#83469=DIRECTION('center_axis',(-0.0577466179506618,-0.0609466661111303,
0.99646918266708));
#83470=DIRECTION('ref_axis',(0.,0.998134798421867,0.061048539534857));
#83471=DIRECTION('center_axis',(-0.996766889370395,-0.0523359562427254,
-0.0609648746330739));
#83472=DIRECTION('ref_axis',(0.0385874751122222,0.35372053519524,-0.934554861816928));
#83473=DIRECTION('center_axis',(-0.0577466179506623,-0.0609466661111309,
0.99646918266708));
#83474=DIRECTION('ref_axis',(3.29597460435593E-17,-0.998134798421867,-0.0610485395348576));
#83475=DIRECTION('center_axis',(-0.0577466179506618,-0.0609466661111299,
0.99646918266708));
#83476=DIRECTION('ref_axis',(2.29850860566927E-17,0.998134798421867,0.0610485395348566));
#83477=DIRECTION('',(-0.0577466179506623,-0.0609466661111309,0.99646918266708));
#83478=DIRECTION('center_axis',(0.0522383391347676,-0.998629534754574,0.00319503369379249));
#83479=DIRECTION('ref_axis',(-0.941440322275662,-0.0481790605874438,0.333719789216055));
#83480=DIRECTION('center_axis',(1.,0.,0.));
#83481=DIRECTION('ref_axis',(0.,1.,0.));
#83482=DIRECTION('center_axis',(1.,0.,0.));
#83483=DIRECTION('ref_axis',(0.,-0.737277336810125,0.675590207615659));
#83484=DIRECTION('',(1.,0.,0.));
#83485=DIRECTION('center_axis',(1.,0.,0.));
#83486=DIRECTION('ref_axis',(0.,-0.737277336810126,0.675590207615658));
#83487=DIRECTION('center_axis',(1.,0.,0.));
#83488=DIRECTION('ref_axis',(0.,-1.,0.));
```
