## Supplementary Material 4 for "De novo Powered Air-Purifying Respirator Design and Fabrication for Pandemic Response": Pelican Case PAPR Assembly.step (part 7 of 22)

```
#83489=DIRECTION('',(1.,0.,0.));
#83490=DIRECTION('center_axis',(1.,0.,0.));
#83491=DIRECTION('ref_axis',(0.,-0.737277336810125,0.675590207615659));
#83492=DIRECTION('',(1.,0.,0.));
#83493=DIRECTION('center_axis',(-1.,0.,0.));
#83494=DIRECTION('ref_axis',(0.,1.,0.));
#83495=DIRECTION('center_axis',(-0.0522383391347676,-0.998629534754574,
0.00319503369379249));
#83496=DIRECTION('ref_axis',(0.0610485395348555,0.,0.998134798421867));
#83497=DIRECTION('center_axis',(-0.0577466179506618,0.0609466661111303,
-0.99646918266708));
#83498=DIRECTION('ref_axis',(0.,-0.998134798421867,-0.061048539534857));
#83499=DIRECTION('center_axis',(-0.0577466179506616,0.0609466661111309,
-0.99646918266708));
#83500=DIRECTION('ref_axis',(3.20923843055709E-17,0.998134798421867,0.0610485395348576));
#83501=DIRECTION('center_axis',(-0.0577466179506618,0.0609466661111303,
-0.99646918266708));
#83502=DIRECTION('ref_axis',(0.,-0.998134798421867,-0.061048539534857));
#83503=DIRECTION('',(-0.0577466179506617,0.0609466661111309,-0.99646918266708));
#83504=DIRECTION('center_axis',(-0.0140068577007278,0.633959442134507,-0.773239441354266));
#83505=DIRECTION('ref_axis',(0.,-0.77331530423768,-0.634021640192024));
#83506=DIRECTION('center_axis',(0.996766889370362,-0.0523359562431525,-0.0609648746332411));
#83507=DIRECTION('ref_axis',(-0.0385874751112814,0.353720535207792,-0.934554861812216));
#83508=DIRECTION('center_axis',(-0.0140068577007293,0.633959442134506,-0.773239441354266));
#83509=DIRECTION('ref_axis',(-1.73472347597681E-17,0.773315304237681,0.634021640192024));
#83510=DIRECTION('center_axis',(-0.0140068577007279,0.633959442134506,-0.773239441354266));
#83511=DIRECTION('ref_axis',(-9.54097911787244E-18,-0.773315304237681,-0.634021640192024));
#83512=DIRECTION('',(-0.0140068577007293,0.633959442134506,-0.773239441354266));
#83513=DIRECTION('center_axis',(0.0518999355424974,0.9986142645653,-0.00871477466082864));
#83514=DIRECTION('ref_axis',(0.998652187752701,-0.0519019064846835,-2.13587827979644E-17));
#83515=DIRECTION('center_axis',(0.0518999355424949,0.998614264565301,-0.00871477466082667));
#83516=DIRECTION('ref_axis',(-0.998652187752701,0.0519019064846809,-1.7130394325271E-17));
#83517=DIRECTION('',(-0.0518999355424949,-0.9986142645653,0.00871477466082667));
#83518=DIRECTION('',(0.0518999355424949,0.9986142645653,-0.00871477466082667));
#83519=DIRECTION('center_axis',(0.0225483505790418,-0.546066074613257,0.837438603148096));
#83520=DIRECTION('ref_axis',(-7.80625564189564E-17,0.837651573026168,0.546204945241972));
#83521=DIRECTION('center_axis',(-0.996766889370383,0.0523359562429012,0.0609648746331129));
#83522=DIRECTION('ref_axis',(-0.0771189706506725,-0.836106436499627,-0.543119407874251));
#83523=DIRECTION('center_axis',(0.0200143302637966,-0.573116493529507,0.819229462012039));
#83524=DIRECTION('ref_axis',(5.3776427755281E-17,0.819393592095302,0.573231315642436));
#83525=DIRECTION('center_axis',(0.996753928936904,-0.0524356880277463,-0.061090946709815));
#83526=DIRECTION('ref_axis',(-0.0779690347926733,-0.817794450078683,-0.570204408115197));
#83527=DIRECTION('center_axis',(-0.999999999997225,2.35555445521345E-6,
-2.05566123045676E-8));
#83528=DIRECTION('ref_axis',(2.35555445521345E-6,0.999999999997226,4.79281530644654E-23));
#83529=DIRECTION('center_axis',(0.999999999997224,-2.35609562655365E-6,
2.07966154799874E-8));
#83530=DIRECTION('ref_axis',(1.90774536614613E-6,0.81482319355862,0.579709550753903));
#83531=DIRECTION('',(-0.999999999996375,2.65596739886876E-6,-4.42287795994837E-7));
#83532=DIRECTION('',(0.999999999997225,-2.35592720742523E-6,2.05598660152485E-8));
#83533=DIRECTION('center_axis',(0.994202409273927,0.0895928605750312,-0.0594532482535839));
#83534=DIRECTION('ref_axis',(0.0376434573307175,-0.807949961982567,-0.588047471767849));
#83535=DIRECTION('center_axis',(-0.94671109278619,-0.302889228546585,-0.109527266130549));
#83536=DIRECTION('ref_axis',(0.308854747173505,-0.757263980978521,-0.575465036523465));
#83537=DIRECTION('center_axis',(-0.999999999999762,6.9050057554174E-7,-2.48943237504236E-19));
#83538=DIRECTION('ref_axis',(-3.52219766485447E-16,-5.10453897082322E-10,
-1.));
#83539=DIRECTION('center_axis',(1.,0.,0.));
#83540=DIRECTION('ref_axis',(0.,-1.,0.));
#83541=DIRECTION('',(0.999999999999838,-3.91866076739187E-7,-4.12908464880129E-7));
#83542=DIRECTION('center_axis',(0.999999999999762,6.8940641304951E-7,8.17297018681799E-10));
#83543=DIRECTION('ref_axis',(5.59417715859587E-7,-0.810754397800401,-0.585386459056747));
#83544=DIRECTION('',(-0.999999999999838,-3.91866076739187E-7,-4.12908464880129E-7));
#83545=DIRECTION('center_axis',(0.0200143302637966,0.573116493529507,-0.819229462012039));
#83546=DIRECTION('ref_axis',(-5.3776427755281E-17,0.819393592095302,0.573231315642436));
#83547=DIRECTION('center_axis',(-0.999999999997225,-2.35555445521345E-6,
2.05566123045676E-8));
#83548=DIRECTION('ref_axis',(-2.35555445521345E-6,0.999999999997226,4.79281530644654E-23));
#83549=DIRECTION('center_axis',(-0.0140068577007279,-0.633959442134506,
0.773239441354266));
#83550=DIRECTION('ref_axis',(9.54097911787244E-18,-0.773315304237681,-0.634021640192024));
#83551=DIRECTION('center_axis',(0.0518999355424974,-0.9986142645653,0.00871477466082864));
#83552=DIRECTION('ref_axis',(-0.998652187752701,-0.0519019064846835,-2.13587827979644E-17));
#83553=DIRECTION('center_axis',(0.0140068577007293,0.633959442134506,-0.773239441354266));
#83554=DIRECTION('ref_axis',(1.73472347597681E-17,0.773315304237681,0.634021640192024));
#83555=DIRECTION('center_axis',(-0.0140068577007278,-0.633959442134507,
0.773239441354266));
#83556=DIRECTION('ref_axis',(0.,-0.77331530423768,-0.634021640192024));
#83557=DIRECTION('',(0.0140068577007293,0.633959442134506,-0.773239441354266));
#83558=DIRECTION('center_axis',(-0.0577466179506618,-0.0609466661111303,
0.99646918266708));
#83559=DIRECTION('ref_axis',(0.,-0.998134798421867,-0.061048539534857));
#83560=DIRECTION('center_axis',(0.996766889370374,0.0523359562429947,0.0609648746331776));
#83561=DIRECTION('ref_axis',(-0.038587475111975,-0.353720535198548,0.934554861815686));
#83562=DIRECTION('center_axis',(0.0577466179506616,0.0609466661111309,-0.99646918266708));
#83563=DIRECTION('ref_axis',(-3.20923843055709E-17,0.998134798421867,0.0610485395348576));
#83564=DIRECTION('center_axis',(-0.0577466179506618,-0.0609466661111303,
0.99646918266708));
#83565=DIRECTION('ref_axis',(0.,-0.998134798421867,-0.061048539534857));
#83566=DIRECTION('',(0.0577466179506617,0.0609466661111309,-0.99646918266708));
#83567=DIRECTION('center_axis',(0.0225483505790418,0.546066074613257,-0.837438603148096));
#83568=DIRECTION('ref_axis',(7.80625564189564E-17,0.837651573026168,0.546204945241972));
#83569=DIRECTION('center_axis',(0.996753928936904,0.0524356880277482,0.0610909467098163));
#83570=DIRECTION('ref_axis',(0.0779690347926766,-0.817794450078654,-0.570204408115239));
#83571=DIRECTION('center_axis',(-0.996766889370383,-0.0523359562429012,
-0.0609648746331129));
#83572=DIRECTION('ref_axis',(0.0771189706506725,-0.836106436499627,-0.543119407874251));
#83573=DIRECTION('center_axis',(-0.0522383391347676,0.998629534754574,-0.00319503369379249));
#83574=DIRECTION('ref_axis',(-0.0610485395348555,0.,0.998134798421867));
#83575=DIRECTION('center_axis',(-1.,0.,0.));
#83576=DIRECTION('ref_axis',(0.,1.,0.));
#83577=DIRECTION('center_axis',(-1.,0.,0.));
#83578=DIRECTION('ref_axis',(0.,-0.737277336810124,0.67559020761566));
#83579=DIRECTION('',(-1.,0.,0.));
#83580=DIRECTION('center_axis',(1.,0.,0.));
#83581=DIRECTION('ref_axis',(0.,-1.,0.));
#83582=DIRECTION('center_axis',(-1.,0.,0.));
#83583=DIRECTION('ref_axis',(0.,-0.737277336810126,0.675590207615658));
#83584=DIRECTION('',(-1.,0.,0.));
#83585=DIRECTION('center_axis',(-1.,0.,0.));
#83586=DIRECTION('ref_axis',(0.,-0.737277336810125,0.675590207615659));
#83587=DIRECTION('center_axis',(1.,0.,0.));
#83588=DIRECTION('ref_axis',(0.,1.,0.));
#83589=DIRECTION('',(-1.,0.,0.));
#83590=DIRECTION('center_axis',(0.0522383391347676,0.998629534754574,-0.00319503369379249));
#83591=DIRECTION('ref_axis',(0.941440322275662,-0.0481790605874438,0.333719789216055));
#83592=DIRECTION('center_axis',(-0.0577466179506618,0.0609466661111299,
-0.99646918266708));
#83593=DIRECTION('ref_axis',(-2.29850860566927E-17,0.998134798421867,0.0610485395348566));
#83594=DIRECTION('center_axis',(0.0577466179506623,-0.0609466661111309,
0.99646918266708));
#83595=DIRECTION('ref_axis',(-3.29597460435593E-17,-0.998134798421867,-0.0610485395348576));
#83596=DIRECTION('center_axis',(-0.0577466179506618,0.0609466661111303,
-0.99646918266708));
#83597=DIRECTION('ref_axis',(0.,0.998134798421867,0.061048539534857));
#83598=DIRECTION('',(0.0577466179506623,-0.0609466661111309,0.99646918266708));
#83599=DIRECTION('center_axis',(-0.0140068577007278,0.633959442134507,-0.773239441354266));
#83600=DIRECTION('ref_axis',(0.,0.77331530423768,0.634021640192024));
#83601=DIRECTION('center_axis',(-0.996766889370372,0.0523359562430218,0.0609648746331898));
#83602=DIRECTION('ref_axis',(0.0385874751114897,-0.353720535205004,0.934554861813262));
#83603=DIRECTION('center_axis',(0.0140068577007297,-0.633959442134506,0.773239441354266));
#83604=DIRECTION('ref_axis',(1.64798730217797E-17,-0.773315304237681,-0.634021640192024));
#83605=DIRECTION('center_axis',(-0.0140068577007279,0.633959442134506,-0.773239441354266));
#83606=DIRECTION('ref_axis',(9.54097911787244E-18,0.773315304237681,0.634021640192024));
#83607=DIRECTION('',(0.0140068577007297,-0.633959442134507,0.773239441354266));
#83608=DIRECTION('center_axis',(-0.99676688937053,0.0523359562415141,0.0609648746318993));
#83609=DIRECTION('ref_axis',(-0.0791181535598218,-0.771563065718934,-0.631213714518059));
#83610=DIRECTION('center_axis',(0.99963921112644,-0.0174955897954893,-0.0203801844009642));
#83611=DIRECTION('ref_axis',(-0.026859776180168,-0.651173211760239,-0.758453690550324));
#83612=DIRECTION('center_axis',(-1.,0.,0.));
#83613=DIRECTION('ref_axis',(0.,1.,0.));
#83614=DIRECTION('',(1.,0.,0.));
#83615=DIRECTION('center_axis',(-0.0518999355424949,0.998614264565301,-0.00871477466082667));
#83616=DIRECTION('ref_axis',(0.998652187752701,0.0519019064846809,-1.7130394325271E-17));
#83617=DIRECTION('',(0.0518999355424949,-0.9986142645653,0.00871477466082667));
#83618=DIRECTION('',(-0.0518999355424949,0.9986142645653,-0.00871477466082667));
#83619=DIRECTION('center_axis',(-0.999999999997225,-2.35577197651772E-6,
2.05585092292031E-8));
#83620=DIRECTION('ref_axis',(-1.35532992133653E-15,0.00872653549851823,
0.99996192306417));
#83621=DIRECTION('center_axis',(-0.999999999997224,-2.3562999868779E-6,
2.05631184608371E-8));
#83622=DIRECTION('ref_axis',(-2.3562999868779E-6,0.999999999997224,-3.25257574859955E-23));
#83623=DIRECTION('',(-0.999999999997225,-2.35592720742523E-6,2.05598660152485E-8));
#83624=DIRECTION('',(0.999999999996375,2.65596739886876E-6,-4.42287795994837E-7));
#83625=DIRECTION('center_axis',(-0.936780399859747,0.349904498609325,-0.00305357029875339));
#83626=DIRECTION('ref_axis',(0.349906129926516,0.936784767297082,1.73472347597681E-17));
#83627=DIRECTION('center_axis',(-6.95651125361271E-15,0.00872653549834425,
0.999961923064172));
#83628=DIRECTION('ref_axis',(-0.172369301007772,-0.984994890456945,0.00859592018356025));
#83629=DIRECTION('center_axis',(-0.936780536407844,0.349904133064109,-0.00305356710869052));
#83630=DIRECTION('ref_axis',(-3.52049379231945E-12,0.00872653548894933,
0.999961923064253));
#83631=DIRECTION('center_axis',(-0.936780805674538,0.349903412224137,-0.00305356081801348));
#83632=DIRECTION('ref_axis',(0.349905043526134,0.936785173086645,-1.97324795392362E-17));
#83633=DIRECTION('',(-0.936780606869577,0.349903944434803,-0.00305356546254752));
#83634=DIRECTION('center_axis',(0.994202409274053,-0.0895928605723378,0.0594532482555266));
#83635=DIRECTION('ref_axis',(-0.0376434573274138,-0.807949961982866,-0.588047471767649));
#83636=DIRECTION('center_axis',(-0.946711051918213,0.302889328584726,0.109527342729592));
#83637=DIRECTION('ref_axis',(-0.308854872573725,-0.757263940865641,-0.575465022005775));
#83638=DIRECTION('center_axis',(-0.755675688754005,-0.251527370791551,-0.604721617910961));
#83639=DIRECTION('ref_axis',(-0.624809115001186,-1.87350135405495E-15,0.78077754182061));
#83640=DIRECTION('center_axis',(0.,-1.,0.));
#83641=DIRECTION('ref_axis',(-1.,0.,0.));
#83642=DIRECTION('',(0.,-1.,0.));
#83643=DIRECTION('center_axis',(0.,-1.,0.));
#83644=DIRECTION('ref_axis',(-1.,0.,0.));
#83645=DIRECTION('center_axis',(-3.18061943645683E-14,-1.,3.34296573539955E-15));
#83646=DIRECTION('ref_axis',(-1.,3.18061943645683E-14,-1.35410796848714E-29));
#83647=DIRECTION('center_axis',(-0.411463833839286,-0.60968555629166,-0.677481391546369));
#83648=DIRECTION('ref_axis',(8.60422844084497E-16,0.743320166766733,-0.668935818803176));
#83649=DIRECTION('center_axis',(-0.831259848377226,0.555883647632711,0.000659371232447173));
#83650=DIRECTION('ref_axis',(0.375952146229826,0.563066006868739,-0.735946095617119));
#83651=DIRECTION('center_axis',(0.823631827836551,-0.567035759181826,0.0100528594793736));
#83652=DIRECTION('ref_axis',(0.39120003102246,0.555214338889211,-0.733961561404848));
#83653=DIRECTION('center_axis',(0.410546327640012,0.608383738574987,0.679206109733137));
#83654=DIRECTION('ref_axis',(1.58206781009085E-15,-0.744874432818587,0.6672046757429));
#83655=DIRECTION('center_axis',(-0.749383198141668,-0.661822101179471,0.0204041352023396));
#83656=DIRECTION('ref_axis',(-0.66195991199046,0.749539241746276,-8.50014503228635E-17));
#83657=DIRECTION('center_axis',(-0.750157627576391,-0.661157197307093,0.0116057846779206));
#83658=DIRECTION('ref_axis',(-0.661201728838191,0.750208153635635,-3.20923843055709E-17));
#83659=DIRECTION('center_axis',(-0.695629195982294,0.0937076360652754,-0.712263224264798));
#83660=DIRECTION('ref_axis',(-0.715411206410271,-3.19189119579733E-16,0.698703660891082));
#83661=DIRECTION('center_axis',(-0.529652312187678,0.27682527630652,-0.801770662092388));
#83662=DIRECTION('ref_axis',(-0.83437792566745,3.19189119579732E-16,0.551192776765882));
#83663=DIRECTION('center_axis',(0.00566382067910262,-0.0272091381728368,
0.999613717360464));
#83664=DIRECTION('ref_axis',(0.637819157454359,-0.769794234980573,-0.0245674210059902));
#83665=DIRECTION('center_axis',(-0.366280214685134,0.929535536960431,-0.0424557399876001));
#83666=DIRECTION('ref_axis',(0.912669426728681,0.367775899484327,0.178256571472793));
#83667=DIRECTION('center_axis',(0.995393049134718,0.0958748021620727,0.000836686722933034));
#83668=DIRECTION('ref_axis',(0.0958748357204126,-0.995393397544701,-5.43456338958359E-18));
#83669=DIRECTION('center_axis',(0.995368375190154,0.0954378569595126,-0.0115504601765116));
#83670=DIRECTION('ref_axis',(0.0954442239282201,-0.995434779439989,3.83807569059869E-17));
#83671=DIRECTION('center_axis',(0.995393049134664,0.0958748021626388,0.000836686722937817));
#83672=DIRECTION('ref_axis',(-0.0958748357209786,0.995393397544647,7.95533344061239E-18));
#83673=DIRECTION('',(0.995393049134663,0.0958748021626387,0.000836686722937817));
#83674=DIRECTION('center_axis',(-0.995396198367179,-0.0958457525202194,
0.));
#83675=DIRECTION('ref_axis',(0.0958457525202194,-0.995396198367179,0.));
#83676=DIRECTION('',(-0.995396198367179,-0.0958457525202194,5.06469408426264E-20));
#83677=DIRECTION('center_axis',(-0.99539619836718,-0.0958457525202167,0.));
#83678=DIRECTION('ref_axis',(-0.0958457525202167,0.99539619836718,0.));
#83679=DIRECTION('center_axis',(-0.957976400548515,-0.0826056975634237,
0.274695312523115));
#83680=DIRECTION('ref_axis',(0.275637355816996,2.08166817117217E-17,0.96126169593832));
#83681=DIRECTION('center_axis',(-0.0957873658774649,0.994789829897832,-0.034899496702669));
#83682=DIRECTION('ref_axis',(0.988026136004007,0.0907589337438092,-0.124768467645787));
#83683=DIRECTION('center_axis',(-0.957976400548515,-0.082605697563423,0.274695312523114));
#83684=DIRECTION('ref_axis',(-0.275637355816995,7.63278329429795E-17,-0.96126169593832));
#83685=DIRECTION('',(-0.957976400548515,-0.082605697563423,0.274695312523114));
#83686=DIRECTION('center_axis',(0.859405589518938,0.447988837306884,-0.246430587289876));
#83687=DIRECTION('ref_axis',(0.462244244712422,-0.886752647715383,1.19348975147204E-15));
#83688=DIRECTION('center_axis',(-0.285574991110243,0.0283205861376352,-0.957937820974412));
#83689=DIRECTION('ref_axis',(0.426171290381127,-0.891540700099357,-0.153405382308554));
#83690=DIRECTION('center_axis',(0.856891796068985,0.453170121958275,-0.245709768617351));
#83691=DIRECTION('ref_axis',(0.467502127799242,-0.883991945949272,1.2490009027033E-16));
#83692=DIRECTION('center_axis',(0.696760616019612,0.713555636318514,0.0732324917099794));
#83693=DIRECTION('ref_axis',(0.71547676570971,-0.698636527623322,-3.12250225675825E-16));
#83694=DIRECTION('center_axis',(0.683663147515314,0.726251630959532,0.0718558922989252));
#83695=DIRECTION('ref_axis',(0.728133839224742,-0.685434980268616,-2.08166817117217E-17));
#83696=DIRECTION('center_axis',(-0.746821248989863,-0.6646450161447,-0.0224727517503306));
#83697=DIRECTION('ref_axis',(-0.664812910772712,0.7470099019892,-4.5102810375397E-17));
#83698=DIRECTION('center_axis',(-0.747038551982368,-0.664557285973263,-0.01723413798066));
#83699=DIRECTION('ref_axis',(-0.66465599987473,0.747149517720866,-8.84708972748172E-17));
#83700=DIRECTION('center_axis',(-0.0540098236314315,0.998198229408358,-0.0261387405457948));
#83701=DIRECTION('ref_axis',(0.998539405609053,0.0540282837587729,1.33573707650214E-16));
#83702=DIRECTION('center_axis',(-1.,0.,0.));
#83703=DIRECTION('ref_axis',(0.,1.,0.));
#83704=DIRECTION('center_axis',(1.,0.,0.));
#83705=DIRECTION('ref_axis',(0.,1.,0.));
#83706=DIRECTION('center_axis',(-1.,0.,0.));
#83707=DIRECTION('ref_axis',(0.,1.,0.));
#83708=DIRECTION('',(-1.,0.,0.));
#83709=DIRECTION('center_axis',(-0.639103797972708,-0.76885693634771,0.0201332274331313));
#83710=DIRECTION('ref_axis',(-0.769012810604087,0.639233366718918,1.40512601554121E-16));
#83711=DIRECTION('center_axis',(-0.790862726103123,-0.611783870393316,0.0160201244474168));
#83712=DIRECTION('ref_axis',(-0.611862390955828,0.790964230881408,-5.55111512312578E-17));
#83713=DIRECTION('center_axis',(-3.33032145139582E-14,-0.026176948307842,
-0.999657324975558));
#83714=DIRECTION('ref_axis',(-0.646461354322174,0.76268529019165,-0.0199716171908858));
#83715=DIRECTION('center_axis',(-0.755675688754005,0.251527370791551,0.604721617910961));
#83716=DIRECTION('ref_axis',(0.624809115001186,-1.87350135405495E-15,0.78077754182061));
#83717=DIRECTION('center_axis',(-0.831259848362311,-0.555883647655051,-0.000659371203128145));
#83718=DIRECTION('ref_axis',(-0.37595214626288,0.563066006846636,-0.735946095617144));
#83719=DIRECTION('center_axis',(0.410546327640012,-0.608383738574987,-0.679206109733137));
#83720=DIRECTION('ref_axis',(-1.58206781009085E-15,-0.744874432818587,0.6672046757429));
#83721=DIRECTION('center_axis',(0.823631827862777,0.567035759144604,-0.0100528594302379));
#83722=DIRECTION('ref_axis',(-0.391200030967273,0.555214338927179,-0.733961561405541));
#83723=DIRECTION('center_axis',(-0.411463833839286,0.60968555629166,0.677481391546369));
#83724=DIRECTION('ref_axis',(-8.60422844084497E-16,0.743320166766733,-0.668935818803176));
#83725=DIRECTION('center_axis',(-3.18061943645683E-14,1.,-3.34296573539955E-15));
#83726=DIRECTION('ref_axis',(1.,3.18061943645683E-14,-1.35410796848714E-29));
#83727=DIRECTION('center_axis',(0.,-1.,0.));
#83728=DIRECTION('ref_axis',(1.,0.,0.));
#83729=DIRECTION('center_axis',(0.,1.,0.));
#83730=DIRECTION('ref_axis',(1.,0.,0.));
#83731=DIRECTION('',(0.,-1.,0.));
#83732=DIRECTION('center_axis',(-0.695629195982294,-0.0937076360652754,
0.712263224264798));
#83733=DIRECTION('ref_axis',(0.715411206410271,-3.19189119579733E-16,0.698703660891082));
#83734=DIRECTION('center_axis',(-0.529652312187678,-0.27682527630652,0.801770662092388));
#83735=DIRECTION('ref_axis',(0.83437792566745,3.19189119579732E-16,0.551192776765882));
#83736=DIRECTION('center_axis',(-0.750157627576391,0.661157197307093,-0.0116057846779206));
#83737=DIRECTION('ref_axis',(0.661201728838191,0.750208153635635,-3.20923843055709E-17));
#83738=DIRECTION('center_axis',(-0.749383198141668,0.661822101179471,-0.0204041352023396));
#83739=DIRECTION('ref_axis',(0.66195991199046,0.749539241746276,-8.50014503228635E-17));
#83740=DIRECTION('center_axis',(0.996766889370379,0.052335956242944,-0.0609648746331402));
#83741=DIRECTION('ref_axis',(0.0610485395348568,-2.16840434497101E-18,0.998134798421867));
#83742=DIRECTION('',(0.0540098236314289,-0.998198229408358,0.0261387405457893));
#83743=DIRECTION('',(-0.0591889859065239,-0.034838310734223,-0.99763869013413));
#83744=DIRECTION('center_axis',(-0.99676688937038,-0.0523359562429286,0.0609648746331385));
#83745=DIRECTION('ref_axis',(-0.0432618948770418,-0.289801118086214,-0.956108634208283));
#83746=DIRECTION('center_axis',(-0.0540098236314289,0.998198229408359,-0.0261387405457893));
#83747=DIRECTION('ref_axis',(0.726802292877427,0.0572484496189937,0.684456749608283));
#83748=DIRECTION('',(-0.0540098236314289,0.998198229408359,-0.0261387405457893));
#83749=DIRECTION('center_axis',(0.0540098236314289,0.998198229408359,-0.0261387405457893));
#83750=DIRECTION('ref_axis',(-0.726802292877427,0.0572484496189937,0.684456749608283));
#83751=DIRECTION('',(0.0540098236314289,0.998198229408359,-0.0261387405457893));
#83752=DIRECTION('',(-0.0540098236314289,-0.998198229408358,0.0261387405457893));
#83753=DIRECTION('center_axis',(-0.996766889370379,0.052335956242944,-0.0609648746331402));
#83754=DIRECTION('ref_axis',(-0.0610485395348568,-2.16840434497101E-18,
0.998134798421867));
#83755=DIRECTION('center_axis',(-0.996766889370378,0.0523359562429689,-0.0609648746331449));
#83756=DIRECTION('ref_axis',(-0.0432618948767347,0.289801118090471,0.956108634207006));
#83757=DIRECTION('',(0.0591889859065239,-0.034838310734223,-0.99763869013413));
#83758=DIRECTION('center_axis',(-0.0591889859065241,-0.0348383107342222,
-0.99763869013413));
#83759=DIRECTION('ref_axis',(-0.99824466277248,3.20923843055709E-17,0.0592249377058135));
#83760=DIRECTION('center_axis',(0.991095750764791,0.0867303151112775,-0.101030021561289));
#83761=DIRECTION('ref_axis',(0.074445495004127,0.268146781666028,0.960497356454323));
#83762=DIRECTION('center_axis',(0.99109575076482,-0.0867303151110391,0.101030021561207));
#83763=DIRECTION('ref_axis',(0.0744454950032234,-0.268146781673734,-0.960497356452241));
#83764=DIRECTION('center_axis',(-0.0591889859065241,0.0348383107342222,
0.99763869013413));
#83765=DIRECTION('ref_axis',(0.99824466277248,3.20923843055709E-17,0.0592249377058135));
#83766=DIRECTION('center_axis',(1.,0.,0.));
#83767=DIRECTION('ref_axis',(0.,-1.,0.));
#83768=DIRECTION('',(-1.,0.,0.));
#83769=DIRECTION('center_axis',(-1.11158564574374E-16,0.,-1.));
#83770=DIRECTION('ref_axis',(-1.,0.,1.11158564574374E-16));
#83771=DIRECTION('',(1.,4.24497431876414E-15,-1.11158564574374E-16));
#83772=DIRECTION('center_axis',(0.,0.0261769483078739,0.999657324975557));
#83773=DIRECTION('ref_axis',(0.,-0.999657324975557,0.0261769483078739));
#83774=DIRECTION('center_axis',(2.35498913265743E-10,0.026176948611499,
0.999657324967607));
#83775=DIRECTION('ref_axis',(-0.610846955908181,-0.791477382753886,0.0207255650530419));
#83776=DIRECTION('center_axis',(3.61657297950516E-16,0.0261769483078836,
0.999657324975557));
#83777=DIRECTION('ref_axis',(9.1225482875973E-6,0.999657324933961,-0.0261769483067944));
#83778=DIRECTION('center_axis',(0.408196214107626,0.529271706660706,0.743805963485548));
#83779=DIRECTION('ref_axis',(0.790690748480563,-0.612213380924071,0.00170777187179344));
#83780=DIRECTION('center_axis',(0.496852271696826,-0.017401917497506,0.867660644132897));
#83781=DIRECTION('ref_axis',(0.86779204939735,4.68375338513738E-17,-0.496927518862406));
#83782=DIRECTION('center_axis',(-0.840356376504464,0.0620262303929166,-0.538473682933096));
#83783=DIRECTION('ref_axis',(0.539512503665953,9.30852617209154E-15,-0.841977587818164));
#83784=DIRECTION('center_axis',(0.0957873658774496,0.994789829897839,-0.0348994967025009));
#83785=DIRECTION('ref_axis',(0.995396198367179,-0.0958457525202193,1.30104260698261E-18));
#83786=DIRECTION('center_axis',(0.337039216109317,0.141543888409843,0.930789930359283));
#83787=DIRECTION('ref_axis',(0.940256449853906,-2.4980018054066E-16,-0.340467044672653));
#83788=DIRECTION('center_axis',(0.0285959017849013,0.0143413103303544,-0.999488169624392));
#83789=DIRECTION('ref_axis',(-0.611886967976112,-0.790418964159747,-0.0288478685110937));
#83790=DIRECTION('center_axis',(0.489631968069832,-0.0165624495919635,0.871771885935522));
#83791=DIRECTION('ref_axis',(0.871891480478577,1.38777878078145E-17,-0.48969913852168));
#83792=DIRECTION('',(-0.0163050073891351,0.612717243154129,-0.790133992861745));
#83793=DIRECTION('center_axis',(-0.340651915156258,0.395571893930537,-0.852923882554933));
#83794=DIRECTION('ref_axis',(-0.757749326042776,-0.652545752328309,0.));
#83795=DIRECTION('center_axis',(-0.667668246978038,0.0259812422895883,-0.744005434809695));
#83796=DIRECTION('ref_axis',(-0.744256673127007,-2.25514051876985E-17,0.667893707490885));
#83797=DIRECTION('center_axis',(-0.519679771019143,0.0298167733398897,-0.853840673440361));
#83798=DIRECTION('ref_axis',(-0.854220475948215,4.68375338513738E-17,0.51991093320953));
#83799=DIRECTION('center_axis',(-0.340651915156258,-0.395571893930537,0.852923882554933));
#83800=DIRECTION('ref_axis',(0.757749326042776,-0.652545752328309,0.));
#83801=DIRECTION('center_axis',(-0.667668246978038,-0.0259812422895883,
0.744005434809695));
#83802=DIRECTION('ref_axis',(0.744256673127007,-2.25514051876985E-17,0.667893707490885));
#83803=DIRECTION('center_axis',(-0.519679771019143,-0.0298167733398897,
0.853840673440361));
#83804=DIRECTION('ref_axis',(0.854220475948215,4.68375338513738E-17,0.51991093320953));
#83805=DIRECTION('',(0.0163050073891351,0.612717243154129,-0.790133992861745));
#83806=DIRECTION('center_axis',(-1.,0.,0.));
#83807=DIRECTION('ref_axis',(0.,1.,0.));
#83808=DIRECTION('center_axis',(0.,-0.0087265354983734,-0.999961923064171));
#83809=DIRECTION('ref_axis',(0.,0.999961923064171,-0.0087265354983734));
#83810=DIRECTION('',(-0.0518999355424949,0.9986142645653,-0.00871477466082667));
#83811=DIRECTION('',(1.,0.,0.));
#83812=DIRECTION('center_axis',(0.0518999355424949,-0.998614264565301,0.00871477466082667));
#83813=DIRECTION('ref_axis',(0.998652187752701,0.0519019064846809,-1.55040910665427E-17));
#83814=DIRECTION('',(0.0518999355424949,-0.9986142645653,0.00871477466082666));
#83815=DIRECTION('center_axis',(-0.996766889370379,-0.052335956242944,-0.0609648746331408));
#83816=DIRECTION('ref_axis',(0.0610485395348574,3.03576608295941E-18,-0.998134798421867));
#83817=DIRECTION('',(0.0591889859065245,0.0348383107342233,-0.99763869013413));
#83818=DIRECTION('center_axis',(0.,-0.0261769483078665,0.999657324975557));
#83819=DIRECTION('ref_axis',(0.,-0.999657324975557,-0.0261769483078665));
#83820=DIRECTION('center_axis',(0.996766889370379,-0.052335956242944,-0.0609648746331402));
#83821=DIRECTION('ref_axis',(0.0610485395348568,-3.46944695195361E-18,0.998134798421867));
#83822=DIRECTION('center_axis',(-0.996766889370378,0.052335956242965,0.0609648746331367));
#83823=DIRECTION('ref_axis',(0.0441161504869067,-0.277671335006094,0.959662646445172));
#83824=DIRECTION('',(0.0591889859065238,-0.0348383107342233,0.99763869013413));
#83825=DIRECTION('center_axis',(0.0591889859065349,-0.0348383107342221,
0.99763869013413));
#83826=DIRECTION('ref_axis',(0.998244662772479,4.64038529823796E-17,-0.0592249377058243));
#83827=DIRECTION('center_axis',(0.99107296940184,-0.0869300087129857,-0.101081862399639));
#83828=DIRECTION('ref_axis',(-0.0793578520580315,0.224584097179567,-0.971217954225917));
#83829=DIRECTION('',(-0.99999999989811,-3.63081759444789E-7,1.42705313470158E-5));
#83830=DIRECTION('',(0.99999999989811,-3.63081759444789E-7,1.42705313470159E-5));
#83831=DIRECTION('center_axis',(0.0591889859065349,0.0348383107342221,-0.99763869013413));
#83832=DIRECTION('ref_axis',(-0.998244662772479,4.64038529823796E-17,-0.0592249377058243));
#83833=DIRECTION('center_axis',(0.991072969401883,0.0869300087126173,0.101081862399535));
#83834=DIRECTION('ref_axis',(-0.079357852053886,-0.224584097216928,0.971217954217616));
#83835=DIRECTION('center_axis',(-0.996766889370378,-0.0523359562429692,
-0.0609648746331382));
#83836=DIRECTION('ref_axis',(0.0441161504868661,0.277671335006677,-0.959662646445005));
#83837=DIRECTION('center_axis',(-0.996766889370379,-0.052335956242944,-0.0609648746331402));
#83838=DIRECTION('ref_axis',(-0.0610485395348568,-3.46944695195361E-18,
0.998134798421867));
#83839=DIRECTION('',(-0.0591889859065238,-0.0348383107342233,0.99763869013413));
#83840=DIRECTION('center_axis',(0.,-0.0261769483078665,0.999657324975557));
#83841=DIRECTION('ref_axis',(0.,-0.999657324975557,-0.0261769483078665));
#83842=DIRECTION('center_axis',(0.996766889370379,-0.052335956242944,-0.0609648746331408));
#83843=DIRECTION('ref_axis',(-0.0610485395348574,3.03576608295941E-18,-0.998134798421867));
#83844=DIRECTION('',(-0.0518999355424949,-0.9986142645653,0.00871477466082666));
#83845=DIRECTION('',(-0.0591889859065245,0.0348383107342233,-0.99763869013413));
#83846=DIRECTION('center_axis',(-0.0518999355424949,-0.998614264565301,
0.00871477466082667));
#83847=DIRECTION('ref_axis',(-0.998652187752701,0.0519019064846809,-1.55040910665427E-17));
#83848=DIRECTION('',(0.0518999355424949,0.9986142645653,-0.00871477466082667));
#83849=DIRECTION('center_axis',(0.,-0.0087265354983734,-0.999961923064171));
#83850=DIRECTION('ref_axis',(0.,0.999961923064171,-0.0087265354983734));
#83851=DIRECTION('',(-1.,0.,0.));
#83852=DIRECTION('center_axis',(-1.,0.,0.));
#83853=DIRECTION('ref_axis',(0.,1.,0.));
#83854=DIRECTION('center_axis',(-0.18840776289649,-0.340581552241297,-0.921144245573541));
#83855=DIRECTION('ref_axis',(4.85722573273506E-17,0.937941951802173,-0.346792293815087));
#83856=DIRECTION('center_axis',(0.0230997498316664,-0.070379926431363,-0.997252760093062));
#83857=DIRECTION('ref_axis',(5.42101086242752E-18,0.997518932879514,-0.0703987112589194));
#83858=DIRECTION('center_axis',(0.794912267997869,-0.603648656575632,0.0610146343176609));
#83859=DIRECTION('ref_axis',(0.606265944056397,0.794193560675296,-0.041209140482415));
#83860=DIRECTION('center_axis',(0.,-1.,0.));
#83861=DIRECTION('ref_axis',(-1.,0.,0.));
#83862=DIRECTION('',(0.,1.,0.));
#83863=DIRECTION('center_axis',(0.393631543845138,0.834439048475999,-0.385701545328202));
#83864=DIRECTION('ref_axis',(-0.699875480771312,0.,-0.714264874829447));
#83865=DIRECTION('center_axis',(-0.728670179757363,-0.676765463728003,-0.105015599971591));
#83866=DIRECTION('ref_axis',(-0.680528394713214,0.732721709784182,2.22044604925031E-16));
#83867=DIRECTION('center_axis',(0.146223859824988,0.183305632530226,-0.972120171532602));
#83868=DIRECTION('ref_axis',(1.80411241501588E-16,0.98268250836548,0.185297295588812));
#83869=DIRECTION('center_axis',(0.0285959017849013,-0.0143413103303544,
0.999488169624392));
#83870=DIRECTION('ref_axis',(0.611886967976112,-0.790418964159747,-0.0288478685110937));
#83871=DIRECTION('center_axis',(0.337039216109317,-0.141543888409843,-0.930789930359283));
#83872=DIRECTION('ref_axis',(-0.940256449853906,-2.4980018054066E-16,-0.340467044672653));
#83873=DIRECTION('center_axis',(0.489631968069832,0.0165624495919635,-0.871771885935522));
#83874=DIRECTION('ref_axis',(-0.871891480478577,1.38777878078145E-17,-0.48969913852168));
#83875=DIRECTION('center_axis',(-0.0957873658774496,0.994789829897839,-0.0348994967025009));
#83876=DIRECTION('ref_axis',(-0.995396198367179,-0.0958457525202193,1.30104260698261E-18));
#83877=DIRECTION('center_axis',(-0.840356376504464,-0.0620262303929166,
0.538473682933096));
#83878=DIRECTION('ref_axis',(-0.539512503665953,9.30852617209154E-15,-0.841977587818164));
#83879=DIRECTION('center_axis',(0.496852271696826,0.017401917497506,-0.867660644132897));
#83880=DIRECTION('ref_axis',(-0.86779204939735,4.68375338513738E-17,-0.496927518862406));
#83881=DIRECTION('center_axis',(0.408196214107626,-0.529271706660706,-0.743805963485548));
#83882=DIRECTION('ref_axis',(0.790690748480563,0.612213380924071,-0.00170777187179344));
#83883=DIRECTION('center_axis',(0.,0.0261769483078739,0.999657324975557));
#83884=DIRECTION('ref_axis',(0.,-0.999657324975557,0.0261769483078739));
#83885=DIRECTION('center_axis',(-1.6035493974309E-15,-0.0261769483078496,
-0.999657324975558));
#83886=DIRECTION('ref_axis',(-9.12254830628277E-6,0.999657324933962,-0.0261769483067604));
#83887=DIRECTION('center_axis',(2.35782360034948E-10,-0.0261769486118723,
-0.999657324967597));
#83888=DIRECTION('ref_axis',(0.610846955908104,-0.791477382753933,0.0207255650535121));
#83889=DIRECTION('',(-1.,4.24497431876414E-15,-1.11158564574374E-16));
#83890=DIRECTION('center_axis',(1.11158564574374E-16,0.,-1.));
#83891=DIRECTION('ref_axis',(1.,0.,1.11158564574374E-16));
#83892=DIRECTION('center_axis',(-0.18840776289649,0.340581552241297,0.921144245573541));
#83893=DIRECTION('ref_axis',(-4.85722573273506E-17,0.937941951802173,-0.346792293815087));
#83894=DIRECTION('center_axis',(0.0230997498316664,0.070379926431363,0.997252760093062));
#83895=DIRECTION('ref_axis',(-5.42101086242752E-18,0.997518932879514,-0.0703987112589194));
#83896=DIRECTION('center_axis',(0.79491226806419,0.603648656488758,-0.0610146343131071));
#83897=DIRECTION('ref_axis',(-0.606265943969482,0.794193560741209,-0.041209140490816));
#83898=DIRECTION('center_axis',(0.,-1.,0.));
#83899=DIRECTION('ref_axis',(1.,0.,0.));
#83900=DIRECTION('',(0.,1.,0.));
#83901=DIRECTION('center_axis',(0.393631543845138,-0.834439048475999,0.3857015453282));
#83902=DIRECTION('ref_axis',(0.699875480771312,0.,-0.714264874829447));
#83903=DIRECTION('center_axis',(0.146223859824988,-0.183305632530226,0.972120171532602));
#83904=DIRECTION('ref_axis',(-1.80411241501588E-16,0.98268250836548,0.185297295588812));
#83905=DIRECTION('center_axis',(-0.728670179757363,0.676765463728003,0.105015599971591));
#83906=DIRECTION('ref_axis',(0.680528394713214,0.732721709784182,2.22044604925031E-16));
#83907=DIRECTION('center_axis',(-0.0591889859065239,-0.034838310734223,
-0.99763869013413));
#83908=DIRECTION('ref_axis',(0.99824466277248,-2.86229373536173E-17,-0.0592249377058133));
#83909=DIRECTION('center_axis',(-0.0591889859065261,-0.0348383107342239,
-0.99763869013413));
#83910=DIRECTION('ref_axis',(-0.99824466277248,-1.60461921527855E-17,0.0592249377058155));
#83911=DIRECTION('',(0.0591889859065239,0.034838310734223,0.99763869013413));
#83912=DIRECTION('center_axis',(-0.0591889859065261,0.0348383107342239,
0.99763869013413));
#83913=DIRECTION('ref_axis',(0.99824466277248,-1.60461921527855E-17,0.0592249377058155));
#83914=DIRECTION('center_axis',(0.0591889859065239,-0.034838310734223,-0.99763869013413));
#83915=DIRECTION('ref_axis',(-0.99824466277248,-2.86229373536173E-17,-0.0592249377058133));
#83916=DIRECTION('',(-0.0591889859065239,0.034838310734223,0.99763869013413));
#83917=DIRECTION('center_axis',(1.,0.,0.));
#83918=DIRECTION('ref_axis',(0.,-1.,0.));
#83919=DIRECTION('',(1.,0.,0.));
#83920=DIRECTION('center_axis',(5.59577415709229E-11,-0.0264539692715822,
-0.999650032516269));
#83921=DIRECTION('ref_axis',(0.0957819568929747,0.99505398067233,-0.0263323428866924));
#83922=DIRECTION('center_axis',(-0.946600965319488,0.0801919762398702,-0.31227529425646));
#83923=DIRECTION('ref_axis',(-0.313284245762157,-9.36750677027476E-17,0.949659402816208));
#83924=DIRECTION('center_axis',(-0.991289651239275,0.0985166366998528,0.0874030871266334));
#83925=DIRECTION('ref_axis',(0.0988951055670018,0.99509786357669,1.21257170970779E-15));
#83926=DIRECTION('center_axis',(-0.572373939575136,0.0263609953418447,-0.819568893516479));
#83927=DIRECTION('ref_axis',(-0.819853802075266,4.16333634234434E-17,0.572572915201837));
#83928=DIRECTION('center_axis',(0.0957873811444429,0.994789827524594,-0.0348995224477069));
#83929=DIRECTION('ref_axis',(-0.507684900370396,0.0789821356460092,0.85791483504174));
#83930=DIRECTION('center_axis',(0.566151478155474,-0.0256097796832914,0.82390329709678));
#83931=DIRECTION('ref_axis',(0.824173613015398,1.56125112837913E-17,-0.566337227814971));
#83932=DIRECTION('center_axis',(-0.892234124530885,-0.0157596740073225,
0.451298016501058));
#83933=DIRECTION('ref_axis',(0.45135407078334,2.86229373536173E-17,0.89234494607596));
#83934=DIRECTION('center_axis',(-0.646711703944274,0.026619051414244,-0.762269898450214));
#83935=DIRECTION('ref_axis',(-0.762540104331032,5.55111512312578E-17,0.646940947294897));
#83936=DIRECTION('center_axis',(0.542090627580553,-0.0293267460884148,0.8398081289516));
#83937=DIRECTION('ref_axis',(0.840169503935967,2.25514051876985E-17,-0.542323892757817));
#83938=DIRECTION('center_axis',(0.542090627580553,0.0293267460884148,-0.8398081289516));
#83939=DIRECTION('ref_axis',(-0.840169503935967,2.25514051876985E-17,-0.542323892757817));
#83940=DIRECTION('center_axis',(-0.646711703944274,-0.026619051414244,0.762269898450214));
#83941=DIRECTION('ref_axis',(0.762540104331032,5.55111512312578E-17,0.646940947294897));
#83942=DIRECTION('center_axis',(-0.892234124530885,0.0157596740073225,-0.451298016501058));
#83943=DIRECTION('ref_axis',(-0.45135407078334,2.86229373536173E-17,0.89234494607596));
#83944=DIRECTION('center_axis',(4.42900240493692E-13,-0.999390827019065,
-0.034899496703384));
#83945=DIRECTION('ref_axis',(0.452847136500114,0.0311159785188806,-0.891045041984107));
#83946=DIRECTION('center_axis',(-1.,0.,0.));
#83947=DIRECTION('ref_axis',(0.,-1.,0.));
#83948=DIRECTION('center_axis',(-1.,0.,0.));
#83949=DIRECTION('ref_axis',(0.,1.,0.));
#83950=DIRECTION('',(-1.,0.,0.));
#83951=DIRECTION('center_axis',(-0.0591889859065239,-0.0348383107342261,
0.99763869013413));
#83952=DIRECTION('ref_axis',(0.99824466277248,-3.98986399474666E-17,0.0592249377058133));
#83953=DIRECTION('center_axis',(-0.0591889859065245,-0.0348383107342233,
0.99763869013413));
#83954=DIRECTION('ref_axis',(-0.99824466277248,1.73472347597681E-18,-0.0592249377058139));
#83955=DIRECTION('center_axis',(0.0591889859065249,0.0348383107342222,-0.99763869013413));
#83956=DIRECTION('ref_axis',(-0.99824466277248,-4.46691295064028E-17,-0.0592249377058143));
#83957=DIRECTION('',(-0.0591889859065245,-0.0348383107342233,0.99763869013413));
#83958=DIRECTION('center_axis',(0.0591889859065241,-0.0348383107342222,
0.99763869013413));
#83959=DIRECTION('ref_axis',(0.99824466277248,3.20923843055709E-17,-0.0592249377058135));
#83960=DIRECTION('center_axis',(-0.0591889859065239,0.0348383107342233,
-0.99763869013413));
#83961=DIRECTION('ref_axis',(0.99824466277248,-4.33680868994202E-18,-0.0592249377058133));
#83962=DIRECTION('',(-0.0591889859065238,0.0348383107342233,-0.99763869013413));
#83963=DIRECTION('center_axis',(0.999999999894885,5.06019490308857E-7,-1.44905022944273E-5));
#83964=DIRECTION('ref_axis',(-5.34264840340568E-14,-0.999390826890823,-0.0348995003757468));
#83965=DIRECTION('',(0.999999999894896,5.0599144628926E-7,-1.44896992178184E-5));
#83966=DIRECTION('center_axis',(1.,-7.2978499791321E-14,1.06623835200221E-14));
#83967=DIRECTION('ref_axis',(-5.53072152738936E-14,-0.837657245603102,-0.546196245765773));
#83968=DIRECTION('center_axis',(-0.999999999894914,5.05228775410347E-7,
-1.4488528240285E-5));
#83969=DIRECTION('ref_axis',(7.49043457406355E-6,-0.837654456299298,-0.546200523421408));
#83970=DIRECTION('',(-0.999999999894896,5.05991466628822E-7,-1.44896997983307E-5));
#83971=DIRECTION('center_axis',(0.0591889859065239,0.0348383107342233,-0.99763869013413));
#83972=DIRECTION('ref_axis',(-0.99824466277248,-4.33680868994202E-18,-0.0592249377058133));
#83973=DIRECTION('center_axis',(0.0591889859065241,0.0348383107342222,-0.99763869013413));
#83974=DIRECTION('ref_axis',(-0.99824466277248,3.20923843055709E-17,-0.0592249377058135));
#83975=DIRECTION('',(0.0591889859065238,0.0348383107342233,-0.99763869013413));
#83976=DIRECTION('center_axis',(0.0591889859065249,-0.0348383107342222,
0.99763869013413));
#83977=DIRECTION('ref_axis',(0.99824466277248,-4.46691295064028E-17,-0.0592249377058143));
#83978=DIRECTION('center_axis',(0.0591889859065245,-0.0348383107342233,
0.99763869013413));
#83979=DIRECTION('ref_axis',(0.99824466277248,1.73472347597681E-18,-0.0592249377058139));
#83980=DIRECTION('center_axis',(-0.0591889859065239,0.0348383107342261,
-0.99763869013413));
#83981=DIRECTION('ref_axis',(-0.99824466277248,-3.98986399474666E-17,0.0592249377058133));
#83982=DIRECTION('',(0.0591889859065245,-0.0348383107342233,0.99763869013413));
#83983=DIRECTION('center_axis',(-1.,0.,0.));
#83984=DIRECTION('ref_axis',(0.,1.,0.));
#83985=DIRECTION('center_axis',(1.,0.,0.));
#83986=DIRECTION('ref_axis',(0.,-1.,0.));
#83987=DIRECTION('',(1.,0.,0.));
#83988=DIRECTION('center_axis',(4.42900240493692E-13,0.999390827019065,
0.034899496703384));
#83989=DIRECTION('ref_axis',(-0.452847136500114,0.0311159785188806,-0.891045041984107));
#83990=DIRECTION('center_axis',(0.798588122000405,0.599387899353568,0.0546914756464274));
#83991=DIRECTION('ref_axis',(0.600286347213813,-0.799785159495159,2.08166817117217E-17));
#83992=DIRECTION('center_axis',(-0.0575932400776816,0.0971597460850188,
0.993601027796393));
#83993=DIRECTION('ref_axis',(3.20923843055709E-17,-0.995253016662148,0.0973212865969967));
#83994=DIRECTION('center_axis',(-0.0235867475403449,0.0697420031403795,
0.997286176750904));
#83995=DIRECTION('ref_axis',(-2.12503625807159E-17,-0.997563704988006,0.0697614111855673));
#83996=DIRECTION('center_axis',(-0.00705055330619783,-0.979380468539075,
-0.201901430263035));
#83997=DIRECTION('ref_axis',(0.,0.201906448740667,-0.979404812096067));
#83998=DIRECTION('center_axis',(-0.857726426846546,0.510149264971107,-0.0636639940507641));
#83999=DIRECTION('ref_axis',(0.513295951452538,0.856733242726631,-0.0503529247367619));
#84000=DIRECTION('center_axis',(0.,-1.,0.));
#84001=DIRECTION('ref_axis',(-1.,0.,0.));
#84002=DIRECTION('',(4.25511561517882E-18,-1.,-1.48591911558396E-19));
#84003=DIRECTION('center_axis',(0.,-1.,0.));
#84004=DIRECTION('ref_axis',(-1.,0.,0.));
#84005=DIRECTION('center_axis',(0.,-1.,0.));
#84006=DIRECTION('ref_axis',(-1.,0.,0.));
#84007=DIRECTION('center_axis',(0.0100932123626719,-0.957266292076032,0.289031785655499));
#84008=DIRECTION('ref_axis',(9.10729824887824E-18,-0.289046509038716,-0.957315055565581));
#84009=DIRECTION('center_axis',(0.320180195785211,0.280834826555875,-0.904774249423731));
#84010=DIRECTION('ref_axis',(-0.942712669735106,9.29811783123569E-16,-0.333605788800059));
#84011=DIRECTION('center_axis',(0.79873842785566,0.599834403234227,0.0470702938519246));
#84012=DIRECTION('ref_axis',(0.60050000980323,-0.79962474838284,-3.88578058618805E-16));
#84013=DIRECTION('center_axis',(5.59579487723094E-11,0.0264539692715779,
0.999650032516269));
#84014=DIRECTION('ref_axis',(-0.0957819568929979,0.995053980672328,-0.0263323428866881));
#84015=DIRECTION('center_axis',(0.566151478155474,0.0256097796832914,-0.82390329709678));
#84016=DIRECTION('ref_axis',(-0.824173613015398,1.56125112837913E-17,-0.566337227814971));
#84017=DIRECTION('center_axis',(0.0957873811289577,-0.994789827526995,0.0348995224217586));
#84018=DIRECTION('ref_axis',(0.507684900373597,0.0789821356158769,0.85791483504262));
#84019=DIRECTION('center_axis',(-0.572373939575136,-0.0263609953418447,
0.819568893516479));
#84020=DIRECTION('ref_axis',(0.819853802075266,4.16333634234434E-17,0.572572915201837));
#84021=DIRECTION('center_axis',(-0.946600965319488,-0.0801919762398702,
0.31227529425646));
#84022=DIRECTION('ref_axis',(0.313284245762157,-9.36750677027476E-17,0.949659402816208));
#84023=DIRECTION('center_axis',(-0.991289651239275,-0.0985166366998528,
-0.0874030871266334));
#84024=DIRECTION('ref_axis',(-0.0988951055670018,0.99509786357669,1.21257170970779E-15));
#84025=DIRECTION('center_axis',(0.798588122000405,-0.599387899353568,-0.0546914756464274));
#84026=DIRECTION('ref_axis',(-0.600286347213813,-0.799785159495159,2.08166817117217E-17));
#84027=DIRECTION('center_axis',(-0.00705055330619783,0.979380468539075,
0.201901430263035));
#84028=DIRECTION('ref_axis',(0.,0.201906448740667,-0.979404812096067));
#84029=DIRECTION('center_axis',(-0.0575932400776816,-0.0971597460850188,
-0.993601027796393));
#84030=DIRECTION('ref_axis',(-3.20923843055709E-17,-0.995253016662148,0.0973212865969967));
#84031=DIRECTION('center_axis',(-0.0235867475403449,-0.0697420031403795,
-0.997286176750904));
#84032=DIRECTION('ref_axis',(2.12503625807159E-17,-0.997563704988006,0.0697614111855673));
#84033=DIRECTION('center_axis',(-0.857726426846546,-0.510149264971107,0.0636639940507641));
#84034=DIRECTION('ref_axis',(-0.513295951452538,0.856733242726631,-0.0503529247367619));
#84035=DIRECTION('center_axis',(0.0100932123626719,0.957266292076032,-0.289031785655499));
#84036=DIRECTION('ref_axis',(-9.10729824887824E-18,-0.289046509038716,-0.957315055565581));
#84037=DIRECTION('center_axis',(0.,1.,0.));
#84038=DIRECTION('ref_axis',(1.,0.,0.));
#84039=DIRECTION('center_axis',(0.,1.,0.));
#84040=DIRECTION('ref_axis',(1.,0.,0.));
#84041=DIRECTION('center_axis',(0.,-1.,0.));
#84042=DIRECTION('ref_axis',(1.,0.,0.));
#84043=DIRECTION('',(-4.25511561517882E-18,-1.,-1.48591911558396E-19));
#84044=DIRECTION('center_axis',(0.320180195785211,-0.280834826555875,0.904774249423731));
#84045=DIRECTION('ref_axis',(0.942712669735106,9.29811783123569E-16,-0.333605788800059));
#84046=DIRECTION('center_axis',(0.79873842785566,-0.599834403234227,-0.0470702938519246));
#84047=DIRECTION('ref_axis',(-0.60050000980323,-0.79962474838284,-3.88578058618805E-16));
#84048=DIRECTION('center_axis',(0.601448413700443,-0.798149002872981,-0.0348994967025011));
#84049=DIRECTION('ref_axis',(-0.798635510047292,-0.601815023152049,2.77555756156289E-17));
#84050=DIRECTION('',(0.0210030414160105,-0.0278719773493958,0.999390827019096));
#84051=DIRECTION('',(0.798635510047292,0.60181502315205,7.40707722289342E-17));
#84052=DIRECTION('',(0.0210030414160105,-0.0278719773493959,0.999390827019096));
#84053=DIRECTION('center_axis',(0.,-1.21972744404619E-16,1.));
#84054=DIRECTION('ref_axis',(0.,-1.,-1.21972744404619E-16));
#84055=DIRECTION('',(0.0348994967025011,-1.21898441904321E-16,0.999390827019096));
#84056=DIRECTION('center_axis',(0.,-1.23078968419537E-16,1.));
#84057=DIRECTION('ref_axis',(0.,-1.,-1.23078968419537E-16));
#84058=DIRECTION('center_axis',(0.999390827019096,4.25770929664288E-18,
-0.0348994967025011));
#84059=DIRECTION('ref_axis',(-0.0348994967025011,-2.40741243048404E-35,
-0.999390827019096));
#84060=DIRECTION('',(0.0348994967025011,-1.21898409710672E-16,0.999390827019096));
#84061=DIRECTION('',(3.770772639008E-20,1.,1.23078968419537E-16));
#84062=DIRECTION('center_axis',(0.,-1.21972744404619E-16,1.));
#84063=DIRECTION('ref_axis',(0.,-1.,-1.21972744404619E-16));
#84064=DIRECTION('',(0.00334496852402811,0.0347388263425973,0.999390827019096));
#84065=DIRECTION('center_axis',(0.,-1.23078968419537E-16,1.));
#84066=DIRECTION('ref_axis',(0.,-1.,-1.23078968419537E-16));
#84067=DIRECTION('center_axis',(0.,-1.21972744404619E-16,1.));
#84068=DIRECTION('ref_axis',(0.,-1.,-1.21972744404619E-16));
#84069=DIRECTION('center_axis',(0.,-1.23078968419537E-16,1.));
#84070=DIRECTION('ref_axis',(0.,-1.,-1.23078968419537E-16));
#84071=DIRECTION('',(0.,-0.0348994967025012,0.999390827019096));
#84072=DIRECTION('center_axis',(-0.601448413700443,-0.798149002872981,-0.0348994967025011));
#84073=DIRECTION('ref_axis',(0.798635510047292,-0.601815023152049,2.77555756156289E-17));
#84074=DIRECTION('',(-0.0210030414160105,-0.0278719773493958,0.999390827019096));
#84075=DIRECTION('',(-0.0210030414160105,-0.0278719773493959,0.999390827019096));
#84076=DIRECTION('',(0.798635510047292,-0.60181502315205,-7.40707722289342E-17));
#84077=DIRECTION('center_axis',(0.,-1.21972744404619E-16,1.));
#84078=DIRECTION('ref_axis',(0.,-1.,-1.21972744404619E-16));
#84079=DIRECTION('',(-0.0348994967025011,-1.21898441904321E-16,0.999390827019096));
#84080=DIRECTION('center_axis',(0.,-1.23078968419537E-16,1.));
#84081=DIRECTION('ref_axis',(0.,-1.,-1.23078968419537E-16));
#84082=DIRECTION('center_axis',(-0.999390827019096,4.25770929664288E-18,
-0.0348994967025011));
#84083=DIRECTION('ref_axis',(0.0348994967025011,-2.40741243048404E-35,-0.999390827019096));
#84084=DIRECTION('',(3.770772639008E-20,-1.,-1.23078968419537E-16));
#84085=DIRECTION('',(-0.0348994967025011,-1.21898409710672E-16,0.999390827019096));
#84086=DIRECTION('center_axis',(0.,-1.21972744404619E-16,1.));
#84087=DIRECTION('ref_axis',(0.,-1.,-1.21972744404619E-16));
#84088=DIRECTION('center_axis',(0.,-1.23078968419537E-16,1.));
#84089=DIRECTION('ref_axis',(0.,-1.,-1.23078968419537E-16));
#84090=DIRECTION('',(-0.00334496852402811,0.0347388263425973,0.999390827019096));
#84091=DIRECTION('center_axis',(0.,-1.21972744404619E-16,1.));
#84092=DIRECTION('ref_axis',(0.,-1.,-1.21972744404619E-16));
#84093=DIRECTION('',(0.,-0.0348994967025012,0.999390827019096));
#84094=DIRECTION('center_axis',(0.,-1.23078968419537E-16,1.));
#84095=DIRECTION('ref_axis',(0.,-1.,-1.23078968419537E-16));
#84096=DIRECTION('center_axis',(-0.0957873658774496,0.994789829897839,-0.0348994967025009));
#84097=DIRECTION('ref_axis',(-0.995396198367179,-0.0958457525202193,1.30104260698261E-18));
#84098=DIRECTION('',(-0.995396198367179,-0.0958457525202193,-1.17965963475829E-17));
#84099=DIRECTION('',(-0.00334496852402813,0.0347388263425973,0.999390827019096));
#84100=DIRECTION('center_axis',(0.,-1.21972744404619E-16,1.));
#84101=DIRECTION('ref_axis',(0.,-1.,-1.21972744404619E-16));
#84102=DIRECTION('',(-2.0414238560035E-17,0.0348994967025009,0.999390827019096));
#84103=DIRECTION('center_axis',(0.,-1.23078968419537E-16,1.));
#84104=DIRECTION('ref_axis',(0.,-1.,-1.23078968419537E-16));
#84105=DIRECTION('center_axis',(0.,-0.999390827019096,-0.0348994967025012));
#84106=DIRECTION('ref_axis',(0.,0.0348994967025012,-0.999390827019096));
#84107=DIRECTION('',(1.,0.,0.));
#84108=DIRECTION('center_axis',(0.0957873658774496,0.994789829897839,-0.0348994967025009));
#84109=DIRECTION('ref_axis',(0.995396198367179,-0.0958457525202193,1.30104260698261E-18));
#84110=DIRECTION('',(0.00334496852402813,0.0347388263425973,0.999390827019096));
#84111=DIRECTION('',(-0.995396198367179,0.0958457525202193,1.17965963475829E-17));
#84112=DIRECTION('center_axis',(0.,-1.21972744404619E-16,1.));
#84113=DIRECTION('ref_axis',(0.,-1.,-1.21972744404619E-16));
#84114=DIRECTION('',(2.0414238560035E-17,0.0348994967025009,0.999390827019096));
#84115=DIRECTION('center_axis',(0.,-1.23078968419537E-16,1.));
#84116=DIRECTION('ref_axis',(0.,-1.,-1.23078968419537E-16));
#84117=DIRECTION('center_axis',(0.,0.999390827019096,-0.0348994967025009));
#84118=DIRECTION('ref_axis',(0.,0.0348994967025009,0.999390827019096));
#84119=DIRECTION('',(-1.,0.,0.));
#84120=DIRECTION('center_axis',(0.,1.23078968419537E-16,-1.));
#84121=DIRECTION('ref_axis',(-6.86476874412152E-17,1.,1.23078968419537E-16));
#84122=DIRECTION('',(0.,1.22464679914735E-16,1.));
#84123=DIRECTION('',(1.,0.,0.));
#84124=DIRECTION('',(0.,-3.68008328249007E-16,-1.));
#84125=DIRECTION('',(1.,0.,0.));
#84126=DIRECTION('axis',(0.,0.,1.));
#84127=DIRECTION('refdir',(1.,0.,0.));
#84128=DIRECTION('center_axis',(3.06812855820169E-13,-1.,6.16224093998857E-13));
#84129=DIRECTION('ref_axis',(0.932300953287928,6.31638493238676E-14,-0.361683470037575));
#84130=DIRECTION('center_axis',(-3.52137631201888E-14,-1.,9.13635055947964E-14));
#84131=DIRECTION('ref_axis',(0.860682786342059,1.62090791878529E-14,0.509141572938677));
#84132=DIRECTION('center_axis',(-0.974258387748369,0.000368788223272112,
0.225433932444067));
#84133=DIRECTION('ref_axis',(-0.00036475465636836,-0.999999931704359,5.95425653223749E-5));
#84134=DIRECTION('center_axis',(0.,-1.,0.));
#84135=DIRECTION('ref_axis',(0.,0.,1.));
#84136=DIRECTION('center_axis',(0.,-1.,0.));
#84137=DIRECTION('ref_axis',(0.,0.,-1.));
#84138=DIRECTION('center_axis',(0.,-1.,0.));
#84139=DIRECTION('ref_axis',(-0.955863246106974,0.,-0.293811937711589));
#84140=DIRECTION('center_axis',(-0.98872834770899,0.000151102141497844,
-0.149720511636829));
#84141=DIRECTION('ref_axis',(0.0356828521125349,0.97142164548914,-0.234662993972816));
#84142=DIRECTION('center_axis',(0.999999693385318,-0.000294276839618013,
0.000725693056449004));
#84143=DIRECTION('ref_axis',(-0.000113929497370318,-0.971517574570648,-0.236967485787471));
#84144=DIRECTION('center_axis',(0.00352663105540015,-0.000260207090434203,
-0.999993747563288));
#84145=DIRECTION('ref_axis',(0.990677127452828,-0.136185071908589,0.00352921111104098));
#84146=DIRECTION('center_axis',(2.70550194112856E-5,5.13396280348145E-5,
-0.999999998316134));
#84147=DIRECTION('ref_axis',(-0.997212243216266,-0.0746172971253994,-3.08104209287188E-5));
#84148=DIRECTION('center_axis',(0.,-1.,0.));
#84149=DIRECTION('ref_axis',(0.,0.,1.));
#84150=DIRECTION('center_axis',(-1.27538188971647E-14,1.,9.80235959562083E-15));
#84151=DIRECTION('ref_axis',(4.42258731778178E-17,9.80235959562083E-15,
-1.));
#84152=DIRECTION('center_axis',(-1.34243435455125E-14,1.,7.13797669629781E-15));
#84153=DIRECTION('ref_axis',(0.,-7.1312199692907E-15,1.));
#84154=DIRECTION('center_axis',(1.10604980658357E-14,-1.,-7.03400175970255E-15));
#84155=DIRECTION('ref_axis',(-0.998925131337451,-1.07225638127839E-14,-0.046352799078971));
#84156=DIRECTION('center_axis',(-1.,-1.34243435455125E-14,1.2246467825969E-16));
#84157=DIRECTION('ref_axis',(-1.22464678259786E-16,7.13805063975937E-15,
-1.));
#84158=DIRECTION('center_axis',(0.,1.,0.));
#84159=DIRECTION('ref_axis',(0.,0.,-1.));
#84160=DIRECTION('center_axis',(3.61491020471824E-14,-1.,9.61037305320503E-16));
#84161=DIRECTION('ref_axis',(-0.992049019219555,-3.59826297655762E-14,-0.125852069770503));
#84162=DIRECTION('center_axis',(-2.17674266897579E-14,1.,-2.17418117352674E-16));
#84163=DIRECTION('ref_axis',(-0.125852069770504,-2.52378627240346E-15,0.992049019219555));
#84164=DIRECTION('center_axis',(2.77595628113018E-14,-1.,3.33060447604932E-16));
#84165=DIRECTION('ref_axis',(0.992049019219555,2.75807634076054E-14,0.125852069770501));
#84166=DIRECTION('',(2.17674266897579E-14,-1.,2.17418117352674E-16));
#84167=DIRECTION('center_axis',(-2.70550243859767E-5,-5.13396285943172E-5,
0.999999998316134));
#84168=DIRECTION('ref_axis',(0.237023299078933,-0.971503964893927,-4.34639816721232E-5));
#84169=DIRECTION('center_axis',(0.309629368313011,0.455429889759317,0.834693518479629));
#84170=DIRECTION('ref_axis',(-0.942563633458416,0.0313194215669663,0.33255509425414));
#84171=DIRECTION('',(0.117323087002397,0.889254429117703,0.442110680204377));
#84172=DIRECTION('center_axis',(-0.991430320728594,-0.00455463599869551,
0.13055716920536));
#84173=DIRECTION('ref_axis',(-0.0745441351329877,-0.800989244650677,-0.594019698218176));
#84174=DIRECTION('center_axis',(3.0372124573543E-14,-1.,1.59044464265197E-15));
#84175=DIRECTION('ref_axis',(-0.955863246106974,-2.94988892083128E-14,-0.293811937711589));
#84176=DIRECTION('',(0.0250215827827732,-0.999657324975556,0.00769109990571536));
#84177=DIRECTION('center_axis',(0.00614434294341288,-0.999615034020122,
0.0270560679098859));
#84178=DIRECTION('ref_axis',(0.990823226035981,0.00973921037919944,0.134812768419171));
#84179=DIRECTION('center_axis',(3.75088500013618E-9,-0.999999999999998,
6.09266856938761E-8));
#84180=DIRECTION('ref_axis',(0.957631487950895,2.11386324544786E-8,0.287996411930694));
#84181=DIRECTION('center_axis',(-6.090443071871E-13,-1.,2.50808424193437E-12));
#84182=DIRECTION('ref_axis',(0.994882816555726,-8.59333373642764E-13,-0.101035544845093));
#84183=DIRECTION('center_axis',(0.,-1.,0.));
#84184=DIRECTION('ref_axis',(0.,0.,1.));
#84185=DIRECTION('center_axis',(0.,-1.,0.));
#84186=DIRECTION('ref_axis',(0.,0.,-1.));
#84187=DIRECTION('center_axis',(0.,-1.,0.));
#84188=DIRECTION('ref_axis',(0.,0.,-1.));
#84189=DIRECTION('center_axis',(-0.0508544632535111,0.00498752912796504,
0.998693620746821));
#84190=DIRECTION('ref_axis',(-0.233551861919708,-0.972318882945579,-0.0070368786617142));
#84191=DIRECTION('center_axis',(0.0323388966547067,0.951445886704414,-0.306112594377312));
#84192=DIRECTION('ref_axis',(0.993474725215738,0.00291516392062406,0.114015227828694));
#84193=DIRECTION('center_axis',(0.,1.,0.));
#84194=DIRECTION('ref_axis',(0.,0.,-1.));
#84195=DIRECTION('center_axis',(0.,-1.,0.));
#84196=DIRECTION('ref_axis',(-6.30106419910522E-16,0.,-1.));
#84197=DIRECTION('center_axis',(1.3587896267399E-19,1.,-4.55525127506374E-16));
#84198=DIRECTION('ref_axis',(-6.30106419910522E-16,-4.55525127506374E-16,
-1.));
#84199=DIRECTION('',(8.49725556607303E-18,0.999938277319943,0.0111104253035413));
#84200=DIRECTION('center_axis',(0.,-1.,0.));
#84201=DIRECTION('ref_axis',(1.,0.,0.));
#84202=DIRECTION('center_axis',(0.,-1.,0.));
#84203=DIRECTION('ref_axis',(0.,0.,-1.));
#84204=DIRECTION('center_axis',(0.,-1.,0.));
#84205=DIRECTION('ref_axis',(0.,0.,-1.));
#84206=DIRECTION('center_axis',(0.,1.,0.));
#84207=DIRECTION('ref_axis',(0.,0.,1.));
#84208=DIRECTION('',(0.,1.,0.));
#84209=DIRECTION('center_axis',(0.,1.,0.));
#84210=DIRECTION('ref_axis',(0.,0.,1.));
#84211=DIRECTION('',(0.,-1.,0.));
#84212=DIRECTION('axis',(0.,0.,1.));
#84213=DIRECTION('refdir',(1.,0.,0.));
#84214=DIRECTION('axis',(0.,0.,1.));
#84215=DIRECTION('refdir',(1.,0.,0.));
#84216=DIRECTION('axis',(0.,0.,1.));
#84217=DIRECTION('refdir',(1.,0.,0.));
#84218=DIRECTION('center_axis',(0.863778900898434,-0.503871025524086,0.));
#84219=DIRECTION('ref_axis',(0.356290618991501,0.610783918271146,-0.707106781186547));
#84220=DIRECTION('center_axis',(1.,0.,0.));
#84221=DIRECTION('ref_axis',(0.,1.,2.39746805990713E-16));
#84222=DIRECTION('',(0.863778900898433,-0.503871025524086,0.));
#84223=DIRECTION('center_axis',(-0.863778900898435,0.503871025524083,0.));
#84224=DIRECTION('ref_axis',(0.503871025524083,0.863778900898435,0.));
#84225=DIRECTION('',(-0.863778900898433,0.503871025524086,0.));
#84226=DIRECTION('center_axis',(0.,0.,-1.));
#84227=DIRECTION('ref_axis',(-1.,0.,0.));
#84228=DIRECTION('center_axis',(-1.,0.,0.));
#84229=DIRECTION('ref_axis',(0.,1.,0.));
#84230=DIRECTION('center_axis',(0.,0.,-1.));
#84231=DIRECTION('ref_axis',(-0.260979979214466,-0.965344213454049,0.));
#84232=DIRECTION('center_axis',(0.,0.,1.));
#84233=DIRECTION('ref_axis',(-0.260979979214466,-0.965344213454049,0.));
#84234=DIRECTION('center_axis',(1.,0.,0.));
#84235=DIRECTION('ref_axis',(0.,0.707106781186548,-0.707106781186547));
#84236=DIRECTION('center_axis',(-1.,0.,0.));
#84237=DIRECTION('ref_axis',(0.,1.,0.));
#84238=DIRECTION('',(-1.,0.,0.));
#84239=DIRECTION('',(1.,0.,0.));
#84240=DIRECTION('center_axis',(0.,1.,0.));
#84241=DIRECTION('ref_axis',(1.,0.,0.));
#84242=DIRECTION('center_axis',(0.,0.,1.));
#84243=DIRECTION('ref_axis',(0.707106781186549,0.707106781186546,0.));
#84244=DIRECTION('center_axis',(0.,0.,-1.));
#84245=DIRECTION('ref_axis',(0.707106781186549,0.707106781186546,0.));
#84246=DIRECTION('center_axis',(0.,-1.,0.));
#84247=DIRECTION('ref_axis',(0.707106781186548,0.,-0.707106781186547));
#84248=DIRECTION('center_axis',(0.,1.,0.));
#84249=DIRECTION('ref_axis',(1.,0.,0.));
#84250=DIRECTION('',(0.,1.,0.));
#84251=DIRECTION('',(0.,-1.,0.));
#84252=DIRECTION('center_axis',(1.,0.,0.));
#84253=DIRECTION('ref_axis',(0.,-1.,0.));
#84254=DIRECTION('center_axis',(0.,0.,1.));
#84255=DIRECTION('ref_axis',(0.707106781186549,-0.707106781186546,0.));
#84256=DIRECTION('center_axis',(0.,0.,-1.));
#84257=DIRECTION('ref_axis',(0.707106781186549,-0.707106781186546,0.));
#84258=DIRECTION('center_axis',(-1.,0.,0.));
#84259=DIRECTION('ref_axis',(0.,-0.707106781186548,-0.707106781186547));
#84260=DIRECTION('center_axis',(1.,0.,0.));
#84261=DIRECTION('ref_axis',(0.,-1.,-7.40148683083436E-16));
#84262=DIRECTION('',(1.,0.,0.));
#84263=DIRECTION('',(-1.,0.,0.));
#84264=DIRECTION('center_axis',(0.,0.,-1.));
#84265=DIRECTION('ref_axis',(-1.,0.,0.));
#84266=DIRECTION('center_axis',(0.863778900898434,0.503871025524085,0.));
#84267=DIRECTION('ref_axis',(0.503871025524085,-0.863778900898434,0.));
#84268=DIRECTION('center_axis',(0.,0.,-1.));
#84269=DIRECTION('ref_axis',(-0.260979979214467,0.965344213454049,0.));
#84270=DIRECTION('center_axis',(0.,0.,1.));
#84271=DIRECTION('ref_axis',(-0.260979979214467,0.965344213454049,0.));
#84272=DIRECTION('center_axis',(-0.863778900898433,-0.503871025524086,0.));
#84273=DIRECTION('ref_axis',(0.356290618991502,-0.610783918271146,-0.707106781186547));
#84274=DIRECTION('center_axis',(1.,0.,0.));
#84275=DIRECTION('ref_axis',(0.,-1.,-3.19662407987617E-16));
#84276=DIRECTION('',(0.863778900898433,0.503871025524086,0.));
#84277=DIRECTION('',(-0.863778900898433,-0.503871025524086,0.));
#84278=DIRECTION('center_axis',(0.,0.,-1.));
#84279=DIRECTION('ref_axis',(-0.260979979214466,0.965344213454049,0.));
#84280=DIRECTION('',(0.,0.,1.));
#84281=DIRECTION('center_axis',(0.,0.,-1.));
#84282=DIRECTION('ref_axis',(-0.260979979214467,0.965344213454049,0.));
#84283=DIRECTION('',(0.,0.,-1.));
#84284=DIRECTION('center_axis',(0.,-1.,0.));
#84285=DIRECTION('ref_axis',(1.,0.,0.));
#84286=DIRECTION('',(0.,0.,-1.));
#84287=DIRECTION('',(1.,0.,0.));
#84288=DIRECTION('center_axis',(0.,0.,1.));
#84289=DIRECTION('ref_axis',(0.707106781186548,-0.707106781186548,0.));
#84290=DIRECTION('',(0.,0.,1.));
#84291=DIRECTION('center_axis',(0.,0.,1.));
#84292=DIRECTION('ref_axis',(0.707106781186549,-0.707106781186546,0.));
#84293=DIRECTION('center_axis',(1.,0.,0.));
#84294=DIRECTION('ref_axis',(0.,1.,0.));
#84295=DIRECTION('',(0.,0.,-1.));
#84296=DIRECTION('',(0.,1.,0.));
#84297=DIRECTION('center_axis',(0.,0.,1.));
#84298=DIRECTION('ref_axis',(0.707106781186548,0.707106781186548,0.));
#84299=DIRECTION('',(0.,0.,1.));
#84300=DIRECTION('center_axis',(0.,0.,1.));
#84301=DIRECTION('ref_axis',(0.707106781186549,0.707106781186546,0.));
#84302=DIRECTION('center_axis',(0.,1.,0.));
#84303=DIRECTION('ref_axis',(-1.,0.,0.));
#84304=DIRECTION('',(0.,0.,-1.));
#84305=DIRECTION('',(-1.,0.,0.));
#84306=DIRECTION('center_axis',(0.,0.,1.));
#84307=DIRECTION('ref_axis',(-0.260979979214465,-0.96534421345405,0.));
#84308=DIRECTION('',(0.,0.,1.));
#84309=DIRECTION('center_axis',(0.,0.,-1.));
#84310=DIRECTION('ref_axis',(-0.260979979214466,-0.965344213454049,0.));
#84311=DIRECTION('center_axis',(0.503871025524086,0.863778900898434,0.));
#84312=DIRECTION('ref_axis',(0.863778900898433,-0.503871025524086,0.));
#84313=DIRECTION('',(0.,0.,-1.));
#84314=DIRECTION('',(-0.863778900898433,0.503871025524086,0.));
#84315=DIRECTION('center_axis',(1.,0.,0.));
#84316=DIRECTION('ref_axis',(0.,0.,-1.));
#84317=DIRECTION('',(0.,1.,0.));
#84318=DIRECTION('center_axis',(1.,0.,0.));
#84319=DIRECTION('ref_axis',(0.,-1.,2.39746805990713E-16));
#84320=DIRECTION('',(0.,0.,-1.));
#84321=DIRECTION('center_axis',(1.,0.,0.));
#84322=DIRECTION('ref_axis',(0.,-1.,-1.59831203993809E-16));
#84323=DIRECTION('',(0.,-1.,0.));
#84324=DIRECTION('center_axis',(1.,0.,0.));
#84325=DIRECTION('ref_axis',(0.,1.,2.39746805990713E-16));
#84326=DIRECTION('center_axis',(0.863778900898434,-0.503871025524086,0.));
#84327=DIRECTION('ref_axis',(0.356290618991499,0.610783918271151,-0.707106781186543));
#84328=DIRECTION('center_axis',(1.,0.,0.));
#84329=DIRECTION('ref_axis',(0.,1.,7.99156019969043E-17));
#84330=DIRECTION('',(0.863778900898433,-0.503871025524086,0.));
#84331=DIRECTION('center_axis',(-0.863778900898434,0.503871025524085,0.));
#84332=DIRECTION('ref_axis',(0.503871025524085,0.863778900898434,0.));
#84333=DIRECTION('',(-0.863778900898433,0.503871025524086,0.));
#84334=DIRECTION('center_axis',(0.,0.,-1.));
#84335=DIRECTION('ref_axis',(-1.,0.,0.));
#84336=DIRECTION('center_axis',(-1.,0.,0.));
#84337=DIRECTION('ref_axis',(0.,1.,0.));
#84338=DIRECTION('center_axis',(0.,0.,-1.));
#84339=DIRECTION('ref_axis',(-0.260979979214466,-0.965344213454049,0.));
#84340=DIRECTION('center_axis',(0.,0.,1.));
#84341=DIRECTION('ref_axis',(-0.260979979214466,-0.965344213454049,0.));
#84342=DIRECTION('center_axis',(1.,0.,0.));
#84343=DIRECTION('ref_axis',(0.,0.707106781186548,-0.707106781186547));
#84344=DIRECTION('center_axis',(-1.,0.,0.));
#84345=DIRECTION('ref_axis',(0.,1.,0.));
#84346=DIRECTION('',(-1.,0.,0.));
#84347=DIRECTION('',(1.,0.,0.));
#84348=DIRECTION('center_axis',(0.,0.,-1.));
#84349=DIRECTION('ref_axis',(-1.,0.,0.));
#84350=DIRECTION('center_axis',(0.,-1.,0.));
#84351=DIRECTION('ref_axis',(-1.,0.,0.));
#84352=DIRECTION('center_axis',(0.,0.,-1.));
#84353=DIRECTION('ref_axis',(0.707106781186549,-0.707106781186546,0.));
#84354=DIRECTION('center_axis',(0.,0.,1.));
#84355=DIRECTION('ref_axis',(0.707106781186549,-0.707106781186546,0.));
#84356=DIRECTION('center_axis',(0.,1.,0.));
#84357=DIRECTION('ref_axis',(-0.707106781186547,0.,-0.707106781186548));
#84358=DIRECTION('center_axis',(0.,-1.,0.));
#84359=DIRECTION('ref_axis',(-1.,0.,0.));
#84360=DIRECTION('',(0.,-1.,0.));
#84361=DIRECTION('',(0.,1.,0.));
#84362=DIRECTION('center_axis',(0.,0.,-1.));
#84363=DIRECTION('ref_axis',(-1.,0.,0.));
#84364=DIRECTION('center_axis',(1.,0.,0.));
#84365=DIRECTION('ref_axis',(0.,-1.,0.));
#84366=DIRECTION('center_axis',(0.,0.,-1.));
#84367=DIRECTION('ref_axis',(0.707106781186549,0.707106781186546,0.));
#84368=DIRECTION('center_axis',(0.,0.,1.));
#84369=DIRECTION('ref_axis',(0.707106781186549,0.707106781186546,0.));
#84370=DIRECTION('center_axis',(-1.,0.,0.));
#84371=DIRECTION('ref_axis',(0.,-0.707106781186548,-0.707106781186547));
#84372=DIRECTION('center_axis',(1.,0.,0.));
#84373=DIRECTION('ref_axis',(0.,-1.,-7.40148683083436E-16));
#84374=DIRECTION('',(1.,0.,0.));
#84375=DIRECTION('',(-1.,0.,0.));
#84376=DIRECTION('center_axis',(0.,0.,-1.));
#84377=DIRECTION('ref_axis',(-1.,0.,0.));
#84378=DIRECTION('center_axis',(0.863778900898434,0.503871025524085,0.));
#84379=DIRECTION('ref_axis',(0.503871025524085,-0.863778900898434,0.));
#84380=DIRECTION('center_axis',(0.,0.,-1.));
#84381=DIRECTION('ref_axis',(-0.260979979214466,0.965344213454049,0.));
#84382=DIRECTION('center_axis',(0.,0.,1.));
#84383=DIRECTION('ref_axis',(-0.260979979214466,0.965344213454049,0.));
#84384=DIRECTION('center_axis',(-0.863778900898434,-0.503871025524086,0.));
#84385=DIRECTION('ref_axis',(0.356290618991501,-0.610783918271146,-0.707106781186547));
#84386=DIRECTION('',(0.863778900898433,0.503871025524086,0.));
#84387=DIRECTION('',(-0.863778900898433,-0.503871025524086,0.));
#84388=DIRECTION('center_axis',(0.,0.,-1.));
#84389=DIRECTION('ref_axis',(1.,0.,0.));
#84390=DIRECTION('',(0.,1.,0.));
#84391=DIRECTION('center_axis',(0.863778900898433,0.503871025524086,0.));
#84392=DIRECTION('ref_axis',(0.356290618991502,-0.610783918271145,0.707106781186547));
#84393=DIRECTION('center_axis',(1.,0.,0.));
#84394=DIRECTION('ref_axis',(0.,-1.,3.19662407987617E-16));
#84395=DIRECTION('',(0.863778900898433,0.503871025524086,0.));
#84396=DIRECTION('center_axis',(-0.863778900898433,-0.503871025524088,0.));
#84397=DIRECTION('ref_axis',(0.503871025524088,-0.863778900898433,0.));
#84398=DIRECTION('',(-0.863778900898433,-0.503871025524086,0.));
#84399=DIRECTION('center_axis',(0.,0.,1.));
#84400=DIRECTION('ref_axis',(1.,0.,0.));
#84401=DIRECTION('center_axis',(-1.,0.,0.));
#84402=DIRECTION('ref_axis',(0.,-1.,0.));
#84403=DIRECTION('center_axis',(0.,0.,1.));
#84404=DIRECTION('ref_axis',(-0.260979979214467,0.965344213454049,0.));
#84405=DIRECTION('center_axis',(1.,0.,0.));
#84406=DIRECTION('ref_axis',(0.,-0.70710678118655,0.707106781186545));
#84407=DIRECTION('center_axis',(-1.,0.,0.));
#84408=DIRECTION('ref_axis',(0.,-1.,0.));
#84409=DIRECTION('',(-1.,0.,0.));
#84410=DIRECTION('center_axis',(0.,-1.,0.));
#84411=DIRECTION('ref_axis',(1.,0.,0.));
#84412=DIRECTION('center_axis',(0.,0.,-1.));
#84413=DIRECTION('ref_axis',(0.707106781186549,-0.707106781186546,0.));
#84414=DIRECTION('center_axis',(0.,1.,0.));
#84415=DIRECTION('ref_axis',(0.70710678118655,0.,0.707106781186545));
#84416=DIRECTION('center_axis',(0.,-1.,0.));
#84417=DIRECTION('ref_axis',(1.,0.,0.));
#84418=DIRECTION('',(0.,-1.,0.));
#84419=DIRECTION('center_axis',(1.,0.,0.));
#84420=DIRECTION('ref_axis',(0.,1.,0.));
#84421=DIRECTION('center_axis',(0.,0.,-1.));
#84422=DIRECTION('ref_axis',(0.707106781186549,0.707106781186546,0.));
#84423=DIRECTION('center_axis',(-1.,0.,0.));
#84424=DIRECTION('ref_axis',(0.,0.70710678118655,0.707106781186545));
#84425=DIRECTION('center_axis',(1.,0.,0.));
#84426=DIRECTION('ref_axis',(0.,1.,0.));
#84427=DIRECTION('',(1.,0.,0.));
#84428=DIRECTION('center_axis',(0.,0.,1.));
#84429=DIRECTION('ref_axis',(1.,0.,0.));
#84430=DIRECTION('center_axis',(0.863778900898434,-0.503871025524085,0.));
#84431=DIRECTION('ref_axis',(0.503871025524085,0.863778900898434,0.));
#84432=DIRECTION('center_axis',(0.,0.,1.));
#84433=DIRECTION('ref_axis',(-0.260979979214466,-0.965344213454049,0.));
#84434=DIRECTION('center_axis',(0.863778900898434,-0.503871025524086,0.));
#84435=DIRECTION('ref_axis',(0.356290618991502,0.610783918271147,0.707106781186545));
#84436=DIRECTION('',(0.863778900898433,-0.503871025524086,0.));
#84437=DIRECTION('center_axis',(0.,0.,1.));
#84438=DIRECTION('ref_axis',(1.,0.,0.));
#84439=DIRECTION('',(-0.863778900898433,-0.503871025524086,0.));
#84440=DIRECTION('center_axis',(0.,0.,1.));
#84441=DIRECTION('ref_axis',(-0.260979979214466,0.965344213454049,0.));
#84442=DIRECTION('',(-1.,0.,0.));
#84443=DIRECTION('center_axis',(0.,0.,1.));
#84444=DIRECTION('ref_axis',(0.707106781186549,0.707106781186546,0.));
#84445=DIRECTION('',(0.,1.,0.));
#84446=DIRECTION('center_axis',(0.,0.,1.));
#84447=DIRECTION('ref_axis',(0.707106781186549,-0.707106781186546,0.));
#84448=DIRECTION('',(1.,0.,0.));
#84449=DIRECTION('center_axis',(0.,0.,1.));
#84450=DIRECTION('ref_axis',(-0.260979979214466,-0.965344213454049,0.));
#84451=DIRECTION('',(0.863778900898433,-0.503871025524086,0.));
#84452=DIRECTION('',(0.,1.,0.));
#84453=DIRECTION('center_axis',(-0.863778900898434,0.503871025524086,0.));
#84454=DIRECTION('ref_axis',(0.356290618991499,0.610783918271151,0.707106781186544));
#84455=DIRECTION('center_axis',(1.,0.,0.));
#84456=DIRECTION('ref_axis',(0.,1.,-2.39746805990713E-16));
#84457=DIRECTION('center_axis',(-0.863778900898434,0.503871025524085,0.));
#84458=DIRECTION('ref_axis',(0.,0.,1.));
#84459=DIRECTION('',(-0.863778900898433,0.503871025524086,0.));
#84460=DIRECTION('center_axis',(0.,0.,1.));
#84461=DIRECTION('ref_axis',(1.,0.,0.));
#84462=DIRECTION('center_axis',(-1.,0.,0.));
#84463=DIRECTION('ref_axis',(0.,0.,1.));
#84464=DIRECTION('center_axis',(0.,0.,-1.));
#84465=DIRECTION('ref_axis',(-0.260979979214466,-0.965344213454049,0.));
#84466=DIRECTION('center_axis',(-1.,0.,0.));
#84467=DIRECTION('ref_axis',(0.,0.70710678118655,0.707106781186545));
#84468=DIRECTION('center_axis',(-1.,0.,0.));
#84469=DIRECTION('ref_axis',(0.,0.,1.));
#84470=DIRECTION('',(-1.,0.,0.));
#84471=DIRECTION('center_axis',(0.,0.,1.));
#84472=DIRECTION('ref_axis',(1.,0.,0.));
#84473=DIRECTION('center_axis',(0.,-1.,0.));
#84474=DIRECTION('ref_axis',(0.,0.,1.));
#84475=DIRECTION('center_axis',(0.,0.,-1.));
#84476=DIRECTION('ref_axis',(0.707106781186549,-0.707106781186546,0.));
#84477=DIRECTION('center_axis',(0.,-1.,0.));
#84478=DIRECTION('ref_axis',(-0.707106781186548,0.,0.707106781186547));
#84479=DIRECTION('center_axis',(0.,-1.,0.));
#84480=DIRECTION('ref_axis',(0.,0.,1.));
#84481=DIRECTION('',(0.,-1.,0.));
#84482=DIRECTION('center_axis',(0.,0.,1.));
#84483=DIRECTION('ref_axis',(1.,0.,0.));
#84484=DIRECTION('center_axis',(1.,0.,0.));
#84485=DIRECTION('ref_axis',(0.,0.,1.));
#84486=DIRECTION('center_axis',(0.,0.,-1.));
#84487=DIRECTION('ref_axis',(0.707106781186549,0.707106781186546,0.));
#84488=DIRECTION('center_axis',(1.,0.,0.));
#84489=DIRECTION('ref_axis',(0.,-0.70710678118655,0.707106781186545));
#84490=DIRECTION('center_axis',(1.,0.,0.));
#84491=DIRECTION('ref_axis',(0.,0.,1.));
#84492=DIRECTION('',(1.,0.,0.));
#84493=DIRECTION('center_axis',(0.,0.,1.));
#84494=DIRECTION('ref_axis',(1.,0.,0.));
#84495=DIRECTION('center_axis',(0.863778900898434,0.503871025524085,0.));
#84496=DIRECTION('ref_axis',(0.,0.,1.));
#84497=DIRECTION('center_axis',(0.,0.,-1.));
#84498=DIRECTION('ref_axis',(-0.260979979214466,0.965344213454049,0.));
#84499=DIRECTION('center_axis',(-0.863778900898434,-0.503871025524086,0.));
#84500=DIRECTION('ref_axis',(0.356290618991502,-0.610783918271147,0.707106781186545));
#84501=DIRECTION('',(0.863778900898433,0.503871025524086,0.));
#84502=DIRECTION('center_axis',(0.,0.,-1.));
#84503=DIRECTION('ref_axis',(-0.260979979214466,0.965344213454049,0.));
#84504=DIRECTION('',(0.,0.,1.));
#84505=DIRECTION('',(0.,0.,-1.));
#84506=DIRECTION('center_axis',(0.503871025524086,-0.863778900898434,0.));
#84507=DIRECTION('ref_axis',(-0.863778900898433,-0.503871025524086,0.));
#84508=DIRECTION('center_axis',(0.503871025524086,-0.863778900898433,0.));
#84509=DIRECTION('ref_axis',(-0.863778900898433,-0.503871025524086,0.));
#84510=DIRECTION('',(0.,0.,-1.));
#84511=DIRECTION('center_axis',(0.,0.,1.));
#84512=DIRECTION('ref_axis',(-0.260979979214466,-0.965344213454049,0.));
#84513=DIRECTION('',(0.,0.,1.));
#84514=DIRECTION('',(0.,0.,-1.));
#84515=DIRECTION('center_axis',(0.503871025524086,0.863778900898434,0.));
#84516=DIRECTION('ref_axis',(0.863778900898433,-0.503871025524086,0.));
#84517=DIRECTION('',(0.,0.,-1.));
#84518=DIRECTION('center_axis',(0.,0.,1.));
#84519=DIRECTION('ref_axis',(0.707106781186549,-0.707106781186546,0.));
#84520=DIRECTION('',(0.,0.,1.));
#84521=DIRECTION('',(0.,0.,-1.));
#84522=DIRECTION('center_axis',(0.,1.,0.));
#84523=DIRECTION('ref_axis',(-1.,0.,0.));
#84524=DIRECTION('center_axis',(0.,0.,1.));
#84525=DIRECTION('ref_axis',(0.707106781186549,0.707106781186546,0.));
#84526=DIRECTION('',(0.,0.,1.));
#84527=DIRECTION('',(0.,0.,-1.));
#84528=DIRECTION('center_axis',(-1.,0.,0.));
#84529=DIRECTION('ref_axis',(0.,-1.,0.));
#84530=DIRECTION('center_axis',(1.,0.,0.));
#84531=DIRECTION('ref_axis',(0.,0.,-1.));
#84532=DIRECTION('center_axis',(0.,-1.,0.));
#84533=DIRECTION('ref_axis',(1.,0.,0.));
#84534=DIRECTION('',(1.1833306373846E-7,-0.566406577213414,0.824125954748043));
#84535=DIRECTION('',(5.56821081404325E-7,0.824125954747956,0.566406577213276));
#84536=DIRECTION('',(0.,0.566406236924832,0.824126188622017));
#84537=DIRECTION('',(0.,-0.824126188622017,0.566406236924831));
#84538=DIRECTION('axis',(0.,0.,1.));
#84539=DIRECTION('refdir',(1.,0.,0.));
#84540=DIRECTION('axis',(0.,0.,1.));
#84541=DIRECTION('refdir',(1.,0.,0.));
#84542=DIRECTION('axis',(0.,0.,1.));
#84543=DIRECTION('refdir',(1.,0.,0.));
#84544=DIRECTION('axis',(0.,0.,1.));
#84545=DIRECTION('refdir',(1.,0.,0.));
#84546=DIRECTION('axis',(0.,0.,1.));
#84547=DIRECTION('refdir',(1.,0.,0.));
#84548=DIRECTION('axis',(0.,0.,1.));
#84549=DIRECTION('refdir',(1.,0.,0.));
#84550=DIRECTION('axis',(0.,0.,1.));
#84551=DIRECTION('refdir',(1.,0.,0.));
#84552=DIRECTION('center_axis',(0.,1.,0.));
#84553=DIRECTION('ref_axis',(-1.,0.,0.));
#84554=DIRECTION('center_axis',(0.,1.,0.));
#84555=DIRECTION('ref_axis',(-1.,0.,0.));
#84556=DIRECTION('center_axis',(0.,-1.,0.));
#84557=DIRECTION('ref_axis',(-1.,0.,0.));
#84558=DIRECTION('center_axis',(0.,1.,0.));
#84559=DIRECTION('ref_axis',(-1.,0.,0.));
#84560=DIRECTION('',(-0.972650144177162,0.0176026568110106,0.231607088633615));
#84561=DIRECTION('',(0.,1.,0.));
#84562=DIRECTION('center_axis',(0.,1.,0.));
#84563=DIRECTION('ref_axis',(-1.,0.,0.));
#84564=DIRECTION('',(0.,1.,0.));
#84565=DIRECTION('',(0.,1.,0.));
#84566=DIRECTION('center_axis',(1.48009521157994E-6,-0.999999999998892,
1.59453338503738E-7));
#84567=DIRECTION('ref_axis',(0.270932030838832,2.47515660153729E-7,-0.962598480502377));
#84568=DIRECTION('center_axis',(0.,1.,0.));
#84569=DIRECTION('ref_axis',(-0.27129615250149,0.,0.962495920842207));
#84570=DIRECTION('center_axis',(0.,1.,0.));
#84571=DIRECTION('ref_axis',(-1.,0.,0.));
#84572=DIRECTION('center_axis',(0.,1.,0.));
#84573=DIRECTION('ref_axis',(-1.,0.,0.));
#84574=DIRECTION('',(0.,1.,0.));
#84575=DIRECTION('center_axis',(0.,1.,0.));
#84576=DIRECTION('ref_axis',(-1.,0.,0.));
#84577=DIRECTION('center_axis',(0.,-1.,0.));
#84578=DIRECTION('ref_axis',(-1.,0.,0.));
#84579=DIRECTION('center_axis',(0.,1.,0.));
#84580=DIRECTION('ref_axis',(-1.,0.,0.));
#84581=DIRECTION('center_axis',(0.,1.,0.));
#84582=DIRECTION('ref_axis',(-1.,0.,0.));
#84583=DIRECTION('center_axis',(0.,1.,0.));
#84584=DIRECTION('ref_axis',(0.,0.,1.));
#84585=DIRECTION('center_axis',(0.,1.,0.));
#84586=DIRECTION('ref_axis',(0.,0.,1.));
#84587=DIRECTION('',(0.,1.,0.));
#84588=DIRECTION('center_axis',(0.,1.,0.));
#84589=DIRECTION('ref_axis',(-1.,0.,0.));
#84590=DIRECTION('',(0.,-1.,0.));
#84591=DIRECTION('center_axis',(0.,-1.,0.));
#84592=DIRECTION('ref_axis',(-1.,0.,0.));
#84593=DIRECTION('',(-0.943227088687244,-0.0186498819753755,-0.331624548350827));
#84594=DIRECTION('center_axis',(-0.000194825464265941,0.000198481958508616,
-0.999999961323975));
#84595=DIRECTION('ref_axis',(0.549065961841507,0.835779017489719,5.89150276219683E-5));
#84596=DIRECTION('center_axis',(0.,1.,0.));
#84597=DIRECTION('ref_axis',(0.,0.,1.));
#84598=DIRECTION('center_axis',(0.,1.,0.));
#84599=DIRECTION('ref_axis',(0.,0.,-1.));
#84600=DIRECTION('center_axis',(0.,1.,0.));
#84601=DIRECTION('ref_axis',(0.,0.,-1.));
#84602=DIRECTION('center_axis',(1.,0.,-1.22464679914735E-16));
#84603=DIRECTION('ref_axis',(-1.22464679914735E-16,0.,-1.));
#84604=DIRECTION('center_axis',(0.,-1.,0.));
#84605=DIRECTION('ref_axis',(0.,0.,1.));
#84606=DIRECTION('center_axis',(-1.,-5.89783284850191E-32,1.35167514391007E-29));
#84607=DIRECTION('ref_axis',(1.35167514391007E-29,3.59264611891929E-75,
1.));
#84608=DIRECTION('center_axis',(-5.71739475692402E-16,0.999990480720734,
0.00436330928474707));
#84609=DIRECTION('ref_axis',(4.8676353274077E-10,-0.00436330928474707,0.999990480720734));
#84610=DIRECTION('center_axis',(-4.70262780765734E-8,4.90895867107835E-8,
0.999999999999998));
#84611=DIRECTION('ref_axis',(-0.999657447009608,0.0261722876002477,-4.82949558659633E-8));
#84612=DIRECTION('center_axis',(1.,5.89783284850191E-32,1.35167514391007E-29));
#84613=DIRECTION('ref_axis',(1.35167514391007E-29,3.59264611891929E-75,
-1.));
#84614=DIRECTION('center_axis',(5.71739475692402E-16,0.999990480720734,
-0.00436330928474707));
#84615=DIRECTION('ref_axis',(4.8676353274077E-10,0.00436330928474707,0.999990480720734));
#84616=DIRECTION('center_axis',(-4.70251844390552E-8,-4.90884641758777E-8,
0.999999999999998));
#84617=DIRECTION('ref_axis',(1.35030723654181E-5,0.999999999908832,4.9089099155871E-8));
#84618=DIRECTION('center_axis',(0.,1.,0.));
#84619=DIRECTION('ref_axis',(0.,0.,1.));
#84620=DIRECTION('center_axis',(0.,-1.,0.));
#84621=DIRECTION('ref_axis',(0.,0.,1.));
#84622=DIRECTION('center_axis',(0.999847695156399,-0.0174524064368399,-6.85204423000509E-13));
#84623=DIRECTION('ref_axis',(0.00948388142179261,0.543331202811944,-0.839464865282701));
#84624=DIRECTION('center_axis',(0.,1.,0.));
#84625=DIRECTION('ref_axis',(0.,0.,1.));
#84626=DIRECTION('center_axis',(-0.999847695156405,-0.0174524064364868,
1.59179729421465E-13));
#84627=DIRECTION('ref_axis',(-0.00948541612039856,0.543419125606579,-0.839407934681347));
#84628=DIRECTION('center_axis',(0.,-1.,0.));
#84629=DIRECTION('ref_axis',(0.,0.,-1.));
#84630=DIRECTION('',(-3.20575159566829E-18,-0.999657324975557,0.0261769483078734));
#84631=DIRECTION('center_axis',(0.,-1.,0.));
#84632=DIRECTION('ref_axis',(0.,0.,-1.));
#84633=DIRECTION('center_axis',(0.,-1.,0.));
#84634=DIRECTION('ref_axis',(0.,0.,1.));
#84635=DIRECTION('',(1.60301313185804E-18,-0.999914327574007,-0.0130895955713445));
#84636=DIRECTION('center_axis',(0.,-1.,0.));
#84637=DIRECTION('ref_axis',(0.,0.,1.));
#84638=DIRECTION('center_axis',(0.999847695156394,-0.0174524064371239,-1.18508833123561E-11));
#84639=DIRECTION('ref_axis',(0.0174524064371226,0.999847695156321,3.82072250309371E-7));
#84640=DIRECTION('center_axis',(0.,1.,0.));
#84641=DIRECTION('ref_axis',(0.,0.,1.));
#84642=DIRECTION('center_axis',(-0.706999085421144,-0.0174524064377144,
-0.706999085376493));
#84643=DIRECTION('ref_axis',(-0.0123412334225478,0.999847695156115,-0.0123401964577088));
#84644=DIRECTION('center_axis',(0.,-1.,0.));
#84645=DIRECTION('ref_axis',(0.,0.,1.));
#84646=DIRECTION('center_axis',(0.706999085402256,-0.0174524064372182,0.706999085395394));
#84647=DIRECTION('ref_axis',(-0.0123412822784355,-0.999847695156071,-0.012340147601118));
#84648=DIRECTION('center_axis',(0.,1.,0.));
#84649=DIRECTION('ref_axis',(0.,0.,1.));
#84650=DIRECTION('center_axis',(1.97259869886518E-11,-0.0174524064370134,
-0.999847695156396));
#84651=DIRECTION('ref_axis',(1.02378585406315E-7,0.999847695156391,-0.0174524064370133));
#84652=DIRECTION('center_axis',(0.,-1.,0.));
#84653=DIRECTION('ref_axis',(0.,0.,1.));
#84654=DIRECTION('center_axis',(1.36858587924714E-11,-0.0174524064370979,
0.999847695156394));
#84655=DIRECTION('ref_axis',(1.85349476369301E-7,-0.999847695156377,-0.0174524064370976));
#84656=DIRECTION('center_axis',(0.,1.,0.));
#84657=DIRECTION('ref_axis',(0.,0.,1.));
#84658=DIRECTION('center_axis',(0.706999085369902,-0.0174524064378415,-0.706999085427733));
#84659=DIRECTION('ref_axis',(0.0123410513507517,0.999847695156268,-0.0123403785296885));
#84660=DIRECTION('center_axis',(0.,-1.,0.));
#84661=DIRECTION('ref_axis',(5.24025267623074E-14,0.,1.));
#84662=DIRECTION('center_axis',(-0.706999085391238,-0.0174524064371374,
0.706999085406414));
#84663=DIRECTION('ref_axis',(0.0123407583127874,-0.999847695156392,-0.0123406715666597));
#84664=DIRECTION('center_axis',(0.,1.,0.));
#84665=DIRECTION('ref_axis',(0.,0.,1.));
#84666=DIRECTION('center_axis',(0.99984769515639,-0.0174524064373406,-4.2051522651159E-12));
#84667=DIRECTION('ref_axis',(0.0174524064373396,0.999847695156331,-3.44903226226646E-7));
#84668=DIRECTION('center_axis',(-0.999847695156391,-0.0174524064372733,
8.41030452997713E-13));
#84669=DIRECTION('ref_axis',(0.0174524064372726,-0.99984769515635,-2.88751605627837E-7));
#84670=DIRECTION('center_axis',(0.,1.,0.));
#84671=DIRECTION('ref_axis',(0.,0.,1.));
#84672=DIRECTION('center_axis',(0.706999085386035,-0.0174524064370361,0.70699908541162));
#84673=DIRECTION('ref_axis',(-0.0123406078572719,-0.999847695156384,-0.0123408220220318));
#84674=DIRECTION('center_axis',(0.,-1.,0.));
#84675=DIRECTION('ref_axis',(0.,0.,1.));
#84676=DIRECTION('center_axis',(-0.706999085409387,-0.0174524064370792,
-0.706999085388266));
#84677=DIRECTION('ref_axis',(-0.0123403425358497,0.999847695156256,-0.0123410873435119));
#84678=DIRECTION('center_axis',(0.,1.,0.));
#84679=DIRECTION('ref_axis',(0.,0.,1.));
#84680=DIRECTION('center_axis',(-3.3182473274039E-11,-0.0174524064368304,
0.999847695156399));
#84681=DIRECTION('ref_axis',(-3.43141516365559E-7,-0.99984769515634,-0.0174524064368294));
#84682=DIRECTION('center_axis',(0.,-1.,0.));
#84683=DIRECTION('ref_axis',(0.,0.,1.));
#84684=DIRECTION('center_axis',(3.82286569532254E-13,-0.0174524064372891,
-0.999847695156391));
#84685=DIRECTION('ref_axis',(-3.66526681832581E-7,0.999847695156324,-0.0174524064372879));
#84686=DIRECTION('center_axis',(0.,1.,0.));
#84687=DIRECTION('ref_axis',(0.,0.,1.));
#84688=DIRECTION('center_axis',(-0.706999085399536,-0.0174524064372706,
0.706999085398112));
#84689=DIRECTION('ref_axis',(0.0123407213641701,-0.999847695156391,-0.0123407085154655));
#84690=DIRECTION('center_axis',(0.,-1.,0.));
#84691=DIRECTION('ref_axis',(-1.77635683940025E-14,0.,1.));
#84692=DIRECTION('center_axis',(0.706999085406162,-0.017452406437425,-0.706999085391483));
#84693=DIRECTION('ref_axis',(0.0123408363023428,0.999847695156374,-0.0123405935775107));
#84694=DIRECTION('center_axis',(0.,1.,0.));
#84695=DIRECTION('ref_axis',(0.,0.,1.));
#84696=DIRECTION('center_axis',(-0.999847695156394,-0.0174524064371127,
-1.25389991169808E-11));
#84697=DIRECTION('ref_axis',(0.01745240643711,-0.999847695156238,5.58388311429774E-7));
#84698=DIRECTION('center_axis',(0.,-1.,0.));
#84699=DIRECTION('ref_axis',(0.,0.,1.));
#84700=DIRECTION('center_axis',(-7.38800788289474E-17,-1.,-3.69400394144737E-17));
#84701=DIRECTION('ref_axis',(1.,-7.38800788289474E-17,0.));
#84702=DIRECTION('center_axis',(0.,0.999990480720735,0.00436330928474654));
#84703=DIRECTION('ref_axis',(6.5646858438951E-13,-0.00436330928474654,0.999990480720734));
#84704=DIRECTION('center_axis',(0.,-0.999990480720734,0.00436330928474654));
#84705=DIRECTION('ref_axis',(6.56468584393673E-13,-0.00436330928474654,
-0.999990480720734));
#84706=DIRECTION('',(0.96748883002134,0.252913747716367,1.2782585369875E-16));
#84707=DIRECTION('center_axis',(5.89783284850191E-32,-1.,0.));
#84708=DIRECTION('ref_axis',(1.,5.89783284850191E-32,0.));
#84709=DIRECTION('center_axis',(-5.89783284850191E-32,1.,0.));
#84710=DIRECTION('ref_axis',(1.,5.89783284850191E-32,0.));
#84711=DIRECTION('',(0.0261769483078732,0.999657324975557,3.20575159566826E-18));
#84712=DIRECTION('center_axis',(-0.000126403704717899,1.78080839304443E-5,
-0.999999991852488));
#84713=DIRECTION('ref_axis',(0.400065511376576,0.916486544055073,-3.42488937492477E-5));
#84714=DIRECTION('center_axis',(0.000238363117196559,0.000134034487980253,
-0.999999962608889));
#84715=DIRECTION('ref_axis',(-0.36730404697208,0.930100927695749,3.71138654062103E-5));
#84716=DIRECTION('center_axis',(-4.30663828051409E-5,6.14379978275396E-6,
-0.99999999905377));
#84717=DIRECTION('ref_axis',(0.399857766990911,0.916577201354438,-1.15891608612468E-5));
#84718=DIRECTION('center_axis',(8.85567390187733E-5,-1.29351529926388E-5,
-0.999999995995193));
#84719=DIRECTION('ref_axis',(0.399750931872578,0.916623800647074,2.35439699425764E-5));
#84720=DIRECTION('center_axis',(1.48965141252664E-5,-1.2268283029649E-6,
-0.999999999888294));
#84721=DIRECTION('ref_axis',(0.400054856723493,0.916491195587043,4.83504548643872E-6));
#84722=DIRECTION('center_axis',(-6.45174053735084E-5,-1.2766538349691E-5,
-0.99999999783726));
#84723=DIRECTION('ref_axis',(-0.399868905408473,0.916572342092375,1.40970483413994E-5));
#84724=DIRECTION('center_axis',(1.60529084568904E-5,-3.84596043394102E-6,
-0.999999999863756));
#84725=DIRECTION('ref_axis',(0.399899329901437,0.916559068438038,2.89449742269141E-6));
#84726=DIRECTION('center_axis',(1.42041350275286E-5,5.20287285430933E-7,
-0.999999999898986));
#84727=DIRECTION('ref_axis',(-0.39974081076631,0.916628214807313,-5.2010624470323E-6));
#84728=DIRECTION('center_axis',(-1.29208391444836E-5,5.87908668985546E-6,
-0.999999999899244));
#84729=DIRECTION('ref_axis',(0.399735363597633,0.916630590308559,2.24034369613293E-7));
#84730=DIRECTION('center_axis',(-9.00778556645734E-6,-4.61188089188436E-6,
-0.999999999948795));
#84731=DIRECTION('ref_axis',(-0.400036789124424,0.916499082021708,-6.23338988710461E-7));
#84732=DIRECTION('center_axis',(-4.58173145343853E-5,-6.21240263755831E-6,
-0.99999999893109));
#84733=DIRECTION('ref_axis',(-0.401002278346427,0.91607705603849,1.26818080104189E-5));
#84734=DIRECTION('center_axis',(-9.22239176862729E-6,-3.27714103521253E-6,
-0.999999999952104));
#84735=DIRECTION('ref_axis',(0.401366102852604,0.915917709969613,-6.70314695569423E-6));
#84736=DIRECTION('center_axis',(-2.34106574738125E-5,-3.79094295401684E-6,
-0.999999999718785));
#84737=DIRECTION('ref_axis',(-0.401040852289392,0.916060169836021,5.9158981813211E-6));
#84738=DIRECTION('center_axis',(-1.5505167238848E-5,2.14125090675659E-6,
-0.999999999877502));
#84739=DIRECTION('ref_axis',(0.401073841038399,0.916045727033635,-4.25723323730775E-6));
#84740=DIRECTION('center_axis',(1.63852768712264E-5,2.54468257604717E-7,
-0.999999999865729));
#84741=DIRECTION('ref_axis',(-0.401346765710433,0.915926183495995,-6.34310373837961E-6));
#84742=DIRECTION('center_axis',(-1.8054190206385E-5,9.16680074113508E-8,
-0.999999999837019));
#84743=DIRECTION('ref_axis',(0.401030765946895,0.916064585448446,-7.15631191297569E-6));
#84744=DIRECTION('center_axis',(-3.53868602517364E-6,-2.34359475385938E-6,
-0.999999999990993));
#84745=DIRECTION('ref_axis',(-0.401106753985802,0.916031316007506,-7.27415321640329E-7));
#84746=DIRECTION('center_axis',(-3.79458732150755E-6,1.74787233357983E-6,
-0.999999999991273));
#84747=DIRECTION('ref_axis',(0.401336823847933,0.91593053984658,7.80220266518806E-8));
#84748=DIRECTION('center_axis',(2.87447111949915E-5,5.8150332049736E-6,
-0.999999999569964));
#84749=DIRECTION('ref_axis',(-0.401014847700141,0.91607155391137,-6.20006948058393E-6));
#84750=DIRECTION('center_axis',(-3.86381619680371E-6,6.93972349758842E-6,
-0.999999999968456));
#84751=DIRECTION('ref_axis',(0.401132617449031,0.916019990609038,4.80702274887606E-6));
#84752=DIRECTION('center_axis',(6.95330161355127E-5,6.15973370051158E-6,
-0.999999997563609));
#84753=DIRECTION('ref_axis',(-0.401313548389511,0.915940737921071,-2.22625904587642E-5));
#84754=DIRECTION('center_axis',(-0.93241371116392,-0.000368798893843333,
-0.361392494693653));
#84755=DIRECTION('ref_axis',(-0.000351991966257221,0.99999993174134,-0.000112334189857063));
#84756=DIRECTION('center_axis',(0.,-1.,0.));
#84757=DIRECTION('ref_axis',(0.,0.,-1.));
#84758=DIRECTION('center_axis',(0.,-1.,0.));
#84759=DIRECTION('ref_axis',(0.,0.,-1.));
#84760=DIRECTION('center_axis',(-0.706999085398821,-0.0174524064372835,
0.706999085398828));
#84761=DIRECTION('ref_axis',(0.707106781186551,3.46944695195362E-18,0.707106781186544));
#84762=DIRECTION('',(0.707106781186552,0.,0.707106781186543));
#84763=DIRECTION('center_axis',(-0.70699908539908,-0.0174524064364046,0.706999085398591));
#84764=DIRECTION('ref_axis',(0.586885181909538,0.543331202884142,0.600297415642847));
#84765=DIRECTION('center_axis',(0.,1.,0.));
#84766=DIRECTION('ref_axis',(0.,0.,1.));
#84767=DIRECTION('center_axis',(0.706999085398602,-0.0174524064364465,-0.706999085399067));
#84768=DIRECTION('ref_axis',(0.600258244857892,0.543419125602713,0.586843840735597));
#84769=DIRECTION('center_axis',(0.,1.,0.));
#84770=DIRECTION('ref_axis',(0.,0.,1.));
#84771=DIRECTION('center_axis',(0.706999085398821,-0.0174524064372835,-0.706999085398828));
#84772=DIRECTION('ref_axis',(-0.707106781186551,3.46944695195362E-18,-0.707106781186544));
#84773=DIRECTION('',(-0.707106781186551,0.,-0.707106781186544));
#84774=DIRECTION('center_axis',(-3.69819525665208E-17,-1.,-3.69819525665208E-17));
#84775=DIRECTION('ref_axis',(-1.36766481563239E-33,3.69819525665208E-17,
-1.));
#84776=DIRECTION('center_axis',(-3.69819525665208E-17,-1.,-3.69819525665208E-17));
#84777=DIRECTION('ref_axis',(1.36766481563239E-33,3.69819525665208E-17,
-1.));
#84778=DIRECTION('center_axis',(-0.999847695156391,-0.0174524064372835,
3.49094956932386E-15));
#84779=DIRECTION('ref_axis',(0.0174524064372835,-0.999847695156391,-1.23259516440783E-32));
#84780=DIRECTION('',(0.,0.,1.));
#84781=DIRECTION('center_axis',(-0.999847695156404,-0.0174524064365379,
-2.87463774875088E-14));
#84782=DIRECTION('ref_axis',(0.009483881422038,-0.543331202801066,-0.839464865289739));
#84783=DIRECTION('center_axis',(0.,1.,0.));
#84784=DIRECTION('ref_axis',(-4.31842741858589E-15,0.,-1.));
#84785=DIRECTION('center_axis',(0.999847695156406,-0.0174524064364188,-2.92540939233593E-13));
#84786=DIRECTION('ref_axis',(-0.0094854161186241,-0.543419125500624,-0.83940793474996));
#84787=DIRECTION('center_axis',(0.,1.,0.));
#84788=DIRECTION('ref_axis',(0.,0.,1.));
#84789=DIRECTION('center_axis',(0.999847695156391,-0.0174524064372835,-3.48498785514078E-15));
#84790=DIRECTION('ref_axis',(0.0174524064372835,0.999847695156391,-1.23259516440783E-32));
#84791=DIRECTION('',(0.,0.,-1.));
#84792=DIRECTION('center_axis',(0.,-1.,0.));
#84793=DIRECTION('ref_axis',(0.,0.,-1.));
#84794=DIRECTION('center_axis',(0.,-1.,0.));
#84795=DIRECTION('ref_axis',(0.,0.,-1.));
#84796=DIRECTION('center_axis',(-0.706999085398825,-0.0174524064372836,
-0.706999085398823));
#84797=DIRECTION('ref_axis',(-0.707106781186547,0.,0.707106781186549));
#84798=DIRECTION('',(-0.707106781186546,0.,0.707106781186549));
#84799=DIRECTION('center_axis',(-0.706999085398597,-0.0174524064363884,
-0.706999085399074));
#84800=DIRECTION('ref_axis',(0.600297415665525,-0.543331202833207,-0.586885181933496));
#84801=DIRECTION('center_axis',(0.,1.,0.));
#84802=DIRECTION('ref_axis',(0.,0.,1.));
#84803=DIRECTION('center_axis',(0.706999085399107,-0.0174524064363668,0.706999085398564));
#84804=DIRECTION('ref_axis',(0.586843840689213,-0.543419125701345,-0.600258244813947));
#84805=DIRECTION('center_axis',(0.,1.,0.));
#84806=DIRECTION('ref_axis',(0.,0.,1.));
#84807=DIRECTION('center_axis',(0.706999085398825,-0.0174524064372836,0.706999085398823));
#84808=DIRECTION('ref_axis',(0.707106781186547,0.,-0.707106781186549));
#84809=DIRECTION('',(0.707106781186547,0.,-0.707106781186548));
#84810=DIRECTION('center_axis',(0.,-1.,0.));
#84811=DIRECTION('ref_axis',(0.,0.,-1.));
#84812=DIRECTION('center_axis',(0.,-1.,0.));
#84813=DIRECTION('ref_axis',(0.,0.,-1.));
#84814=DIRECTION('center_axis',(0.,-0.0174524064372835,-0.999847695156391));
#84815=DIRECTION('ref_axis',(0.,0.999847695156391,-0.0174524064372835));
#84816=DIRECTION('',(-1.,0.,0.));
#84817=DIRECTION('center_axis',(3.58644296039717E-13,-0.017452406436414,
-0.999847695156406));
#84818=DIRECTION('ref_axis',(0.839464865280028,-0.543331202816062,0.00948388142250938));
#84819=DIRECTION('center_axis',(5.96171418307946E-18,-0.0174524064372835,
-0.999847695156391));
#84820=DIRECTION('ref_axis',(2.40741243048405E-35,0.999847695156391,-0.0174524064372835));
#84821=DIRECTION('center_axis',(-3.58285082175189E-13,-0.017452406436398,
-0.999847695156407));
#84822=DIRECTION('ref_axis',(0.839407934709565,0.543419125563002,-0.00948541611975679));
#84823=DIRECTION('',(-1.,0.,0.));
#84824=DIRECTION('center_axis',(0.,1.,0.));
#84825=DIRECTION('ref_axis',(0.,0.,1.));
#84826=DIRECTION('center_axis',(0.,1.,0.));
#84827=DIRECTION('ref_axis',(0.,0.,1.));
#84828=DIRECTION('',(1.,0.,0.));
#84829=DIRECTION('center_axis',(0.,-1.,0.));
#84830=DIRECTION('ref_axis',(0.,0.,-1.));
#84831=DIRECTION('',(-0.707106781186542,0.,0.707106781186553));
#84832=DIRECTION('center_axis',(0.,1.,0.));
#84833=DIRECTION('ref_axis',(0.,0.,1.));
#84834=DIRECTION('',(0.707106781186542,0.,-0.707106781186553));
#84835=DIRECTION('center_axis',(-3.69819525665209E-17,-1.,-3.69819525665209E-17));
#84836=DIRECTION('ref_axis',(1.3676648156324E-33,3.69819525665209E-17,-1.));
#84837=DIRECTION('',(0.,0.,1.));
#84838=DIRECTION('',(0.,0.,-1.));
#84839=DIRECTION('center_axis',(0.,-1.,0.));
#84840=DIRECTION('ref_axis',(0.,0.,-1.));
#84841=DIRECTION('',(0.707106781186556,0.,0.707106781186539));
#84842=DIRECTION('center_axis',(0.,1.,0.));
#84843=DIRECTION('ref_axis',(0.,0.,1.));
#84844=DIRECTION('',(-0.707106781186555,0.,-0.70710678118654));
#84845=DIRECTION('center_axis',(0.,-1.,0.));
#84846=DIRECTION('ref_axis',(0.,0.,-1.));
#84847=DIRECTION('',(1.,0.,0.));
#84848=DIRECTION('center_axis',(0.,1.,0.));
#84849=DIRECTION('ref_axis',(0.,0.,1.));
#84850=DIRECTION('center_axis',(0.,1.,0.));
#84851=DIRECTION('ref_axis',(0.,0.,1.));
#84852=DIRECTION('center_axis',(-3.5898277631366E-13,-0.0174524064364136,
0.999847695156406));
#84853=DIRECTION('ref_axis',(0.839464865307675,0.54333120277336,0.00948388142176408));
#84854=DIRECTION('center_axis',(0.,1.,0.));
#84855=DIRECTION('ref_axis',(0.,0.,1.));
#84856=DIRECTION('center_axis',(3.58187298998226E-13,-0.0174524064363982,
0.999847695156407));
#84857=DIRECTION('ref_axis',(0.839407934682628,-0.543419125604599,-0.00948541612048289));
#84858=DIRECTION('center_axis',(0.,0.999990480720734,-0.00436330928474658));
#84859=DIRECTION('ref_axis',(0.,0.00436330928474658,0.999990480720734));
#84860=DIRECTION('',(-1.,0.,0.));
#84861=DIRECTION('center_axis',(2.75972007615273E-16,0.999990480720734,
-0.00436330928474622));
#84862=DIRECTION('ref_axis',(4.67178242956278E-10,0.00436330928474622,0.999990480720734));
#84863=DIRECTION('',(-1.,0.,0.));
#84864=DIRECTION('center_axis',(0.,1.,0.));
#84865=DIRECTION('ref_axis',(0.,0.,1.));
#84866=DIRECTION('center_axis',(0.,1.,0.));
#84867=DIRECTION('ref_axis',(0.,0.,1.));
#84868=DIRECTION('center_axis',(-0.706999085399081,-0.0174524064364431,
-0.706999085398588));
#84869=DIRECTION('ref_axis',(0.586843840755805,0.543419125559717,-0.600258244877059));
#84870=DIRECTION('center_axis',(0.706999085398578,-0.0174524064364111,0.706999085399093));
#84871=DIRECTION('ref_axis',(0.600297415684495,0.543331202790676,-0.586885181953467));
#84872=DIRECTION('center_axis',(0.,1.,0.));
#84873=DIRECTION('ref_axis',(0.,0.,1.));
#84874=DIRECTION('center_axis',(-0.706999085398573,-0.0174524064364126,
0.706999085399097));
#84875=DIRECTION('ref_axis',(0.600258244844823,-0.543419125632069,0.58684384072178));
#84876=DIRECTION('center_axis',(0.706999085399102,-0.0174524064363922,-0.706999085398569));
#84877=DIRECTION('ref_axis',(0.586885182007838,-0.543331202675028,0.600297415736012));
#84878=DIRECTION('center_axis',(0.,0.999990480720734,0.00436330928474658));
#84879=DIRECTION('ref_axis',(0.,-0.00436330928474658,0.999990480720734));
#84880=DIRECTION('center_axis',(-2.75972007615273E-16,0.999990480720734,
0.00436330928474622));
#84881=DIRECTION('ref_axis',(4.67178242956278E-10,-0.00436330928474622,
0.999990480720734));
#84882=DIRECTION('center_axis',(0.,-1.,0.));
#84883=DIRECTION('ref_axis',(0.,0.,-1.));
#84884=DIRECTION('center_axis',(0.,-1.,0.));
#84885=DIRECTION('ref_axis',(0.,0.,-1.));
#84886=DIRECTION('center_axis',(0.,-1.,0.));
#84887=DIRECTION('ref_axis',(0.,0.,-1.));
#84888=DIRECTION('center_axis',(-3.69819525665209E-17,-1.,-3.69819525665209E-17));
#84889=DIRECTION('ref_axis',(-1.3676648156324E-33,3.69819525665209E-17,
-1.));
#84890=DIRECTION('center_axis',(-0.999847695156391,-0.0174524064372835,
1.04668869937885E-14));
#84891=DIRECTION('ref_axis',(0.0174524064372835,-0.999847695156391,0.));
#84892=DIRECTION('center_axis',(0.999847695156391,-0.0174524064372835,-1.04728487079716E-14));
#84893=DIRECTION('ref_axis',(0.0174524064372835,0.999847695156391,-2.46519032881566E-32));
#84894=DIRECTION('center_axis',(-0.706999085398816,-0.0174524064372835,
0.706999085398833));
#84895=DIRECTION('ref_axis',(0.707106781186556,3.46944695195362E-18,0.707106781186539));
#84896=DIRECTION('center_axis',(0.706999085398816,-0.0174524064372835,-0.706999085398833));
#84897=DIRECTION('ref_axis',(-0.707106781186556,3.46944695195362E-18,-0.707106781186539));
#84898=DIRECTION('center_axis',(-5.96171418307946E-18,-0.0174524064372835,
0.999847695156391));
#84899=DIRECTION('ref_axis',(2.40741243048405E-35,-0.999847695156391,-0.0174524064372835));
#84900=DIRECTION('center_axis',(0.,-0.0174524064372835,0.999847695156391));
#84901=DIRECTION('ref_axis',(0.,-0.999847695156391,-0.0174524064372835));
#84902=DIRECTION('center_axis',(-0.70699908539883,-0.0174524064372835,-0.706999085398818));
#84903=DIRECTION('ref_axis',(-0.707106781186542,-1.04083408558608E-17,0.707106781186554));
#84904=DIRECTION('center_axis',(0.70699908539883,-0.0174524064372835,0.706999085398818));
#84905=DIRECTION('ref_axis',(0.707106781186542,-1.04083408558608E-17,-0.707106781186554));
#84906=DIRECTION('',(-1.,6.12323399573677E-17,0.));
#84907=DIRECTION('',(6.12323399573677E-17,1.,-5.87505467759575E-15));
#84908=DIRECTION('',(0.,0.,1.));
#84909=DIRECTION('',(1.,0.,0.));
#84910=DIRECTION('',(0.,-1.,5.87505467759575E-15));
#84911=DIRECTION('',(-1.,0.,0.));
#84912=DIRECTION('',(0.,0.,1.));
#84913=DIRECTION('',(1.,0.,0.));
#84914=DIRECTION('axis',(0.,0.,1.));
#84915=DIRECTION('refdir',(1.,0.,0.));
#84916=DIRECTION('center_axis',(0.,1.,0.));
#84917=DIRECTION('ref_axis',(0.,0.,1.));
#84918=DIRECTION('center_axis',(0.,1.,0.));
#84919=DIRECTION('ref_axis',(0.,0.,1.));
#84920=DIRECTION('center_axis',(-1.,0.,1.22464679914735E-16));
#84921=DIRECTION('ref_axis',(-1.22464679914735E-16,0.,-1.));
#84922=DIRECTION('center_axis',(0.,-1.,0.));
#84923=DIRECTION('ref_axis',(0.,0.,1.));
#84924=DIRECTION('center_axis',(0.,1.,0.));
#84925=DIRECTION('ref_axis',(0.,0.,1.));
#84926=DIRECTION('center_axis',(0.,1.,0.));
#84927=DIRECTION('ref_axis',(0.,0.,-1.));
#84928=DIRECTION('center_axis',(1.,0.,-1.22464679914735E-16));
#84929=DIRECTION('ref_axis',(-1.22464679914735E-16,0.,-1.));
#84930=DIRECTION('center_axis',(0.,-1.,0.));
#84931=DIRECTION('ref_axis',(0.,0.,1.));
#84932=DIRECTION('center_axis',(0.,-1.,0.));
#84933=DIRECTION('ref_axis',(0.,0.,1.));
#84934=DIRECTION('',(-1.18563890889111E-16,0.250380004054441,0.968147640378108));
#84935=DIRECTION('center_axis',(0.,1.,0.));
#84936=DIRECTION('ref_axis',(0.,0.,-1.));
#84937=DIRECTION('center_axis',(0.,-1.,0.));
#84938=DIRECTION('ref_axis',(0.,0.,1.));
#84939=DIRECTION('center_axis',(0.,1.,0.));
#84940=DIRECTION('ref_axis',(0.,0.,-1.));
#84941=DIRECTION('',(-6.40930612932257E-18,0.998629534754574,0.0523359562429346));
#84942=DIRECTION('center_axis',(0.,1.,0.));
#84943=DIRECTION('ref_axis',(0.,0.,-1.));
#84944=DIRECTION('center_axis',(0.,1.,0.));
#84945=DIRECTION('ref_axis',(0.,0.,-1.));
#84946=DIRECTION('',(-2.13730336808409E-18,-0.999847695156391,-0.017452406437286));
#84947=DIRECTION('center_axis',(0.,1.,0.));
#84948=DIRECTION('ref_axis',(0.,0.,-1.));
#84949=DIRECTION('center_axis',(0.,-1.,0.));
#84950=DIRECTION('ref_axis',(0.,0.,1.));
#84951=DIRECTION('center_axis',(0.,1.,0.));
#84952=DIRECTION('ref_axis',(0.,0.,-1.));
#84953=DIRECTION('',(2.13730336808394E-18,-0.999847695156391,-0.0174524064372847));
#84954=DIRECTION('center_axis',(0.,1.,0.));
#84955=DIRECTION('ref_axis',(0.,0.,-1.));
#84956=DIRECTION('center_axis',(0.,-1.,0.));
#84957=DIRECTION('ref_axis',(0.,0.,1.));
#84958=DIRECTION('center_axis',(0.,1.,0.));
#84959=DIRECTION('ref_axis',(0.,0.,-1.));
#84960=DIRECTION('',(1.18563890889111E-16,-0.250380004054442,-0.968147640378108));
#84961=DIRECTION('center_axis',(0.,1.,0.));
#84962=DIRECTION('ref_axis',(0.,0.,-1.));
#84963=DIRECTION('center_axis',(0.,1.,0.));
#84964=DIRECTION('ref_axis',(0.,0.,-1.));
#84965=DIRECTION('center_axis',(-2.52399942166725E-8,0.999999999999998,
-6.52268277766066E-8));
#84966=DIRECTION('ref_axis',(0.931305370862961,-2.52035366604766E-10,-0.364239352901088));
#84967=DIRECTION('',(-1.,0.,3.49148133884313E-15));
#84968=DIRECTION('center_axis',(0.,1.,0.));
#84969=DIRECTION('ref_axis',(1.,0.,0.));
#84970=DIRECTION('',(-3.49148133884313E-15,0.,-1.));
#84971=DIRECTION('center_axis',(0.,-1.,0.));
#84972=DIRECTION('ref_axis',(0.,0.,1.));
#84973=DIRECTION('',(-1.,0.,0.));
#84974=DIRECTION('center_axis',(0.,-1.,0.));
#84975=DIRECTION('ref_axis',(0.,0.,1.));
#84976=DIRECTION('',(0.,0.,-1.));
#84977=DIRECTION('center_axis',(6.52268277765997E-8,-0.999999999999998,
2.52399942166698E-8));
#84978=DIRECTION('ref_axis',(0.36423935289228,2.52035365943306E-10,-0.931305370866406));
#84979=DIRECTION('center_axis',(0.,1.,0.));
#84980=DIRECTION('ref_axis',(0.,0.,-1.));
#84981=DIRECTION('',(1.04744440165294E-14,0.,1.));
#84982=DIRECTION('center_axis',(0.,-1.,0.));
#84983=DIRECTION('ref_axis',(1.,0.,0.));
#84984=DIRECTION('',(-1.,0.,1.04744440165294E-14));
#84985=DIRECTION('center_axis',(2.52399942166654E-8,-0.999999999999998,
-6.52268277765951E-8));
#84986=DIRECTION('ref_axis',(0.931305370866138,-2.52035365997134E-10,0.364239352892964));
#84987=DIRECTION('center_axis',(0.,-1.,0.));
#84988=DIRECTION('ref_axis',(0.,0.,1.));
#84989=DIRECTION('center_axis',(-6.52268277765997E-8,0.999999999999998,
2.52399942166698E-8));
#84990=DIRECTION('ref_axis',(0.36423935289228,2.52035365943306E-10,0.931305370866406));
#84991=DIRECTION('',(0.,0.,1.));
#84992=DIRECTION('center_axis',(0.,1.,0.));
#84993=DIRECTION('ref_axis',(0.,0.,-1.));
#84994=DIRECTION('',(-1.,0.,0.));
#84995=DIRECTION('center_axis',(0.,1.,0.));
#84996=DIRECTION('ref_axis',(0.,0.,-1.));
#84997=DIRECTION('',(1.04744440165294E-14,0.,1.));
#84998=DIRECTION('center_axis',(0.,-1.,0.));
#84999=DIRECTION('ref_axis',(1.,0.,-1.53799942988749E-14));
#85000=DIRECTION('',(-1.,0.,1.04744440165294E-14));
#85001=DIRECTION('center_axis',(0.,1.,0.));
#85002=DIRECTION('ref_axis',(0.,0.,-1.));
#85003=DIRECTION('',(0.,0.,1.));
#85004=DIRECTION('center_axis',(0.,1.,0.));
#85005=DIRECTION('ref_axis',(0.,0.,-1.));
#85006=DIRECTION('',(-1.,0.,0.));
#85007=DIRECTION('center_axis',(0.,1.,0.));
#85008=DIRECTION('ref_axis',(0.,0.,-1.));
#85009=DIRECTION('',(1.04744440165294E-14,0.,1.));
#85010=DIRECTION('center_axis',(0.,-1.,0.));
#85011=DIRECTION('ref_axis',(1.,0.,-1.53799942988749E-14));
#85012=DIRECTION('',(-1.,0.,1.04744440165294E-14));
#85013=DIRECTION('center_axis',(0.,1.,0.));
#85014=DIRECTION('ref_axis',(0.,0.,-1.));
#85015=DIRECTION('',(0.,0.,1.));
#85016=DIRECTION('center_axis',(0.,1.,0.));
#85017=DIRECTION('ref_axis',(0.,0.,-1.));
#85018=DIRECTION('',(-1.,0.,0.));
#85019=DIRECTION('center_axis',(0.,1.,0.));
#85020=DIRECTION('ref_axis',(0.,0.,-1.));
#85021=DIRECTION('',(1.04744440165294E-14,0.,1.));
#85022=DIRECTION('center_axis',(0.,-1.,0.));
#85023=DIRECTION('ref_axis',(1.,0.,-7.68999714943749E-15));
#85024=DIRECTION('',(-1.,0.,1.04744440165294E-14));
#85025=DIRECTION('center_axis',(0.,1.,0.));
#85026=DIRECTION('ref_axis',(0.,0.,-1.));
#85027=DIRECTION('',(0.,0.,1.));
#85028=DIRECTION('center_axis',(0.,1.,0.));
#85029=DIRECTION('ref_axis',(0.,0.,-1.));
#85030=DIRECTION('',(-1.,0.,0.));
#85031=DIRECTION('center_axis',(0.,1.,0.));
#85032=DIRECTION('ref_axis',(0.,0.,-1.));
#85033=DIRECTION('',(1.04744440165294E-14,0.,1.));
#85034=DIRECTION('center_axis',(0.,-1.,0.));
#85035=DIRECTION('ref_axis',(1.,0.,-1.15349957241562E-14));
#85036=DIRECTION('',(-1.,0.,1.04744440165294E-14));
#85037=DIRECTION('center_axis',(0.,1.,0.));
#85038=DIRECTION('ref_axis',(0.,0.,-1.));
#85039=DIRECTION('',(0.,0.,1.));
#85040=DIRECTION('center_axis',(0.,1.,0.));
#85041=DIRECTION('ref_axis',(0.,0.,-1.));
#85042=DIRECTION('',(-1.,0.,0.));
#85043=DIRECTION('',(-3.49148133884313E-15,0.,-1.));
#85044=DIRECTION('center_axis',(0.,-1.,0.));
#85045=DIRECTION('ref_axis',(0.,0.,1.));
#85046=DIRECTION('',(-1.,0.,0.));
#85047=DIRECTION('center_axis',(0.,-1.,0.));
#85048=DIRECTION('ref_axis',(0.,0.,1.));
#85049=DIRECTION('',(0.,0.,-1.));
#85050=DIRECTION('center_axis',(0.,-1.,0.));
#85051=DIRECTION('ref_axis',(0.,0.,1.));
#85052=DIRECTION('',(-1.,0.,3.49148133884313E-15));
#85053=DIRECTION('center_axis',(0.,1.,0.));
#85054=DIRECTION('ref_axis',(1.,0.,-3.84499857471875E-15));
#85055=DIRECTION('',(-3.49148133884313E-15,0.,-1.));
#85056=DIRECTION('center_axis',(0.,-1.,0.));
#85057=DIRECTION('ref_axis',(0.,0.,1.));
#85058=DIRECTION('',(-1.,0.,0.));
#85059=DIRECTION('center_axis',(0.,-1.,0.));
#85060=DIRECTION('ref_axis',(0.,0.,1.));
#85061=DIRECTION('',(0.,0.,-1.));
#85062=DIRECTION('center_axis',(0.,-1.,0.));
#85063=DIRECTION('ref_axis',(0.,0.,1.));
#85064=DIRECTION('',(-1.,0.,3.49148133884313E-15));
#85065=DIRECTION('center_axis',(0.,1.,0.));
#85066=DIRECTION('ref_axis',(1.,0.,0.));
#85067=DIRECTION('',(-3.49148133884313E-15,0.,-1.));
#85068=DIRECTION('center_axis',(0.,-1.,0.));
#85069=DIRECTION('ref_axis',(0.,0.,1.));
#85070=DIRECTION('',(-1.,0.,0.));
#85071=DIRECTION('center_axis',(0.,-1.,0.));
#85072=DIRECTION('ref_axis',(0.,0.,1.));
#85073=DIRECTION('',(0.,0.,-1.));
#85074=DIRECTION('center_axis',(0.,-1.,0.));
#85075=DIRECTION('ref_axis',(0.,0.,1.));
#85076=DIRECTION('',(-1.,0.,3.49148133884313E-15));
#85077=DIRECTION('center_axis',(0.,1.,0.));
#85078=DIRECTION('ref_axis',(1.,0.,0.));
#85079=DIRECTION('',(-3.49148133884313E-15,0.,-1.));
#85080=DIRECTION('center_axis',(0.,-1.,0.));
#85081=DIRECTION('ref_axis',(0.,0.,1.));
#85082=DIRECTION('',(-1.,0.,0.));
#85083=DIRECTION('center_axis',(0.,-1.,0.));
#85084=DIRECTION('ref_axis',(0.,0.,1.));
#85085=DIRECTION('',(0.,0.,-1.));
#85086=DIRECTION('center_axis',(0.,-1.,0.));
#85087=DIRECTION('ref_axis',(0.,0.,1.));
#85088=DIRECTION('',(-1.,0.,3.49148133884313E-15));
#85089=DIRECTION('center_axis',(0.,1.,0.));
#85090=DIRECTION('ref_axis',(1.,0.,0.));
#85091=DIRECTION('',(0.,0.,1.));
#85092=DIRECTION('center_axis',(0.,1.,0.));
#85093=DIRECTION('ref_axis',(0.,0.,-1.));
#85094=DIRECTION('',(1.,0.,0.));
#85095=DIRECTION('center_axis',(0.,1.,0.));
#85096=DIRECTION('ref_axis',(0.,0.,-1.));
#85097=DIRECTION('',(0.,0.,-1.));
#85098=DIRECTION('center_axis',(0.,-1.,0.));
#85099=DIRECTION('ref_axis',(0.,0.,1.));
#85100=DIRECTION('',(1.,0.,0.));
#85101=DIRECTION('center_axis',(0.,-1.,0.));
#85102=DIRECTION('ref_axis',(0.,0.,1.));
#85103=DIRECTION('',(0.,0.,1.));
#85104=DIRECTION('center_axis',(0.,1.,0.));
#85105=DIRECTION('ref_axis',(0.,0.,-1.));
#85106=DIRECTION('',(1.,0.,0.));
#85107=DIRECTION('center_axis',(0.,1.,0.));
#85108=DIRECTION('ref_axis',(0.,0.,-1.));
#85109=DIRECTION('',(0.,0.,-1.));
#85110=DIRECTION('center_axis',(0.,-1.,0.));
#85111=DIRECTION('ref_axis',(0.,0.,1.));
#85112=DIRECTION('',(1.,0.,0.));
#85113=DIRECTION('center_axis',(0.,-1.,0.));
#85114=DIRECTION('ref_axis',(0.,0.,1.));
#85115=DIRECTION('',(0.,0.,1.));
#85116=DIRECTION('center_axis',(0.,1.,0.));
#85117=DIRECTION('ref_axis',(0.,0.,-1.));
#85118=DIRECTION('',(1.,0.,0.));
#85119=DIRECTION('center_axis',(0.,1.,0.));
#85120=DIRECTION('ref_axis',(0.,0.,-1.));
#85121=DIRECTION('',(0.,0.,-1.));
#85122=DIRECTION('center_axis',(0.,-1.,0.));
#85123=DIRECTION('ref_axis',(0.,0.,1.));
#85124=DIRECTION('',(1.,0.,0.));
#85125=DIRECTION('center_axis',(0.,-1.,0.));
#85126=DIRECTION('ref_axis',(0.,0.,1.));
#85127=DIRECTION('',(0.,0.,1.));
#85128=DIRECTION('center_axis',(0.,1.,0.));
#85129=DIRECTION('ref_axis',(0.,0.,-1.));
#85130=DIRECTION('',(1.,0.,0.));
#85131=DIRECTION('center_axis',(0.,1.,0.));
#85132=DIRECTION('ref_axis',(0.,0.,-1.));
#85133=DIRECTION('',(0.,0.,-1.));
#85134=DIRECTION('center_axis',(0.,-1.,0.));
#85135=DIRECTION('ref_axis',(0.,0.,1.));
#85136=DIRECTION('',(1.,0.,0.));
#85137=DIRECTION('center_axis',(0.,-1.,0.));
#85138=DIRECTION('ref_axis',(0.,0.,1.));
#85139=DIRECTION('',(0.,0.,1.));
#85140=DIRECTION('center_axis',(0.,1.,0.));
#85141=DIRECTION('ref_axis',(0.,0.,-1.));
#85142=DIRECTION('',(1.,0.,0.));
#85143=DIRECTION('center_axis',(0.,1.,0.));
#85144=DIRECTION('ref_axis',(0.,0.,-1.));
#85145=DIRECTION('',(0.,0.,-1.));
#85146=DIRECTION('center_axis',(0.,-1.,0.));
#85147=DIRECTION('ref_axis',(0.,0.,1.));
#85148=DIRECTION('',(1.,0.,0.));
#85149=DIRECTION('center_axis',(0.,-1.,0.));
#85150=DIRECTION('ref_axis',(0.,0.,1.));
#85151=DIRECTION('',(0.,0.,1.));
#85152=DIRECTION('center_axis',(0.,1.,0.));
#85153=DIRECTION('ref_axis',(0.,0.,-1.));
#85154=DIRECTION('',(1.,0.,0.));
#85155=DIRECTION('center_axis',(0.,1.,0.));
#85156=DIRECTION('ref_axis',(0.,0.,-1.));
#85157=DIRECTION('',(1.,0.,0.));
#85158=DIRECTION('center_axis',(0.,-1.,0.));
#85159=DIRECTION('ref_axis',(0.,0.,1.));
#85160=DIRECTION('',(0.,0.,1.));
#85161=DIRECTION('center_axis',(0.,1.,0.));
#85162=DIRECTION('ref_axis',(0.,0.,-1.));
#85163=DIRECTION('',(1.,0.,0.));
#85164=DIRECTION('center_axis',(0.,1.,0.));
#85165=DIRECTION('ref_axis',(0.,0.,-1.));
#85166=DIRECTION('',(0.,0.,-1.));
#85167=DIRECTION('center_axis',(0.,-1.,0.));
#85168=DIRECTION('ref_axis',(0.,0.,1.));
#85169=DIRECTION('',(1.,0.,0.));
#85170=DIRECTION('center_axis',(0.,-1.,0.));
#85171=DIRECTION('ref_axis',(0.,0.,1.));
#85172=DIRECTION('center_axis',(0.,1.,0.));
#85173=DIRECTION('ref_axis',(0.,0.,-1.));
#85174=DIRECTION('',(1.,0.,0.));
#85175=DIRECTION('center_axis',(0.,-1.,0.));
#85176=DIRECTION('ref_axis',(0.,0.,1.));
#85177=DIRECTION('',(0.,0.,1.));
#85178=DIRECTION('center_axis',(0.,-1.,0.));
#85179=DIRECTION('ref_axis',(0.,0.,1.));
#85180=DIRECTION('',(-1.,0.,0.));
#85181=DIRECTION('center_axis',(0.,1.,0.));
#85182=DIRECTION('ref_axis',(0.,0.,-1.));
#85183=DIRECTION('',(1.,0.,0.));
#85184=DIRECTION('center_axis',(0.,-1.,0.));
#85185=DIRECTION('ref_axis',(0.,0.,1.));
#85186=DIRECTION('',(0.,0.,1.));
#85187=DIRECTION('center_axis',(0.,-1.,0.));
#85188=DIRECTION('ref_axis',(0.,0.,1.));
#85189=DIRECTION('',(-1.,0.,0.));
#85190=DIRECTION('center_axis',(0.,1.,0.));
#85191=DIRECTION('ref_axis',(0.,0.,-1.));
#85192=DIRECTION('',(1.,0.,0.));
#85193=DIRECTION('center_axis',(0.,-1.,0.));
#85194=DIRECTION('ref_axis',(0.,0.,1.));
#85195=DIRECTION('',(0.,0.,1.));
#85196=DIRECTION('center_axis',(0.,-1.,0.));
#85197=DIRECTION('ref_axis',(0.,0.,1.));
#85198=DIRECTION('',(-1.,0.,0.));
#85199=DIRECTION('center_axis',(0.,-1.,0.));
#85200=DIRECTION('ref_axis',(0.,0.,1.));
#85201=DIRECTION('',(1.,0.,0.));
#85202=DIRECTION('center_axis',(0.,-1.,0.));
#85203=DIRECTION('ref_axis',(0.,0.,1.));
#85204=DIRECTION('',(0.,0.,1.));
#85205=DIRECTION('center_axis',(0.,-1.,0.));
#85206=DIRECTION('ref_axis',(0.,0.,1.));
#85207=DIRECTION('',(-1.,0.,0.));
#85208=DIRECTION('center_axis',(0.,-1.,0.));
#85209=DIRECTION('ref_axis',(0.,0.,1.));
#85210=DIRECTION('',(0.,0.,-1.));
#85211=DIRECTION('center_axis',(0.,-1.,0.));
#85212=DIRECTION('ref_axis',(0.,0.,1.));
#85213=DIRECTION('',(1.,0.,0.));
#85214=DIRECTION('center_axis',(0.,-1.,0.));
#85215=DIRECTION('ref_axis',(0.,0.,1.));
#85216=DIRECTION('',(0.,0.,1.));
#85217=DIRECTION('center_axis',(0.,-1.,0.));
#85218=DIRECTION('ref_axis',(0.,0.,1.));
#85219=DIRECTION('',(-1.,0.,0.));
#85220=DIRECTION('center_axis',(0.,-1.,0.));
#85221=DIRECTION('ref_axis',(0.,0.,1.));
#85222=DIRECTION('',(0.,0.,-1.));
#85223=DIRECTION('center_axis',(0.,-1.,0.));
#85224=DIRECTION('ref_axis',(0.,0.,1.));
#85225=DIRECTION('',(1.,0.,0.));
#85226=DIRECTION('center_axis',(0.,-1.,0.));
#85227=DIRECTION('ref_axis',(0.,0.,1.));
#85228=DIRECTION('',(0.,0.,1.));
#85229=DIRECTION('center_axis',(0.,-1.,0.));
#85230=DIRECTION('ref_axis',(0.,0.,1.));
#85231=DIRECTION('',(-1.,0.,0.));
#85232=DIRECTION('center_axis',(0.,-1.,0.));
#85233=DIRECTION('ref_axis',(0.,0.,1.));
#85234=DIRECTION('',(0.,0.,-1.));
#85235=DIRECTION('center_axis',(0.,-1.,0.));
#85236=DIRECTION('ref_axis',(0.,0.,1.));
#85237=DIRECTION('',(1.,0.,0.));
#85238=DIRECTION('center_axis',(0.,-1.,0.));
#85239=DIRECTION('ref_axis',(0.,0.,1.));
#85240=DIRECTION('',(0.,0.,1.));
#85241=DIRECTION('center_axis',(0.,-1.,0.));
#85242=DIRECTION('ref_axis',(0.,0.,1.));
#85243=DIRECTION('',(-1.,0.,0.));
#85244=DIRECTION('center_axis',(0.,-1.,0.));
#85245=DIRECTION('ref_axis',(0.,0.,1.));
#85246=DIRECTION('',(0.,0.,-1.));
#85247=DIRECTION('center_axis',(0.,-1.,0.));
#85248=DIRECTION('ref_axis',(0.,0.,1.));
#85249=DIRECTION('',(1.,0.,0.));
#85250=DIRECTION('center_axis',(0.,-1.,0.));
#85251=DIRECTION('ref_axis',(0.,0.,1.));
#85252=DIRECTION('',(0.,0.,1.));
#85253=DIRECTION('center_axis',(0.,-1.,0.));
#85254=DIRECTION('ref_axis',(0.,0.,1.));
#85255=DIRECTION('',(-1.,0.,0.));
#85256=DIRECTION('center_axis',(0.,-1.,0.));
#85257=DIRECTION('ref_axis',(0.,0.,1.));
#85258=DIRECTION('',(0.,0.,-1.));
#85259=DIRECTION('center_axis',(0.,-1.,0.));
#85260=DIRECTION('ref_axis',(0.,0.,1.));
#85261=DIRECTION('',(1.,0.,0.));
#85262=DIRECTION('center_axis',(0.,-1.,0.));
#85263=DIRECTION('ref_axis',(0.,0.,1.));
#85264=DIRECTION('',(0.,0.,1.));
#85265=DIRECTION('center_axis',(0.,-1.,0.));
#85266=DIRECTION('ref_axis',(0.,0.,1.));
#85267=DIRECTION('',(-1.,0.,0.));
#85268=DIRECTION('center_axis',(0.,-1.,0.));
#85269=DIRECTION('ref_axis',(0.,0.,1.));
#85270=DIRECTION('',(0.,0.,-1.));
#85271=DIRECTION('center_axis',(0.,-1.,0.));
#85272=DIRECTION('ref_axis',(0.,0.,1.));
#85273=DIRECTION('',(1.,0.,0.));
#85274=DIRECTION('center_axis',(0.,-1.,0.));
#85275=DIRECTION('ref_axis',(0.,0.,1.));
#85276=DIRECTION('',(0.,0.,1.));
#85277=DIRECTION('center_axis',(0.,-1.,0.));
#85278=DIRECTION('ref_axis',(0.,0.,1.));
#85279=DIRECTION('',(-1.,0.,0.));
#85280=DIRECTION('center_axis',(0.,-1.,0.));
#85281=DIRECTION('ref_axis',(0.,0.,1.));
#85282=DIRECTION('',(0.,0.,-1.));
#85283=DIRECTION('center_axis',(0.,-1.,0.));
#85284=DIRECTION('ref_axis',(0.,0.,1.));
#85285=DIRECTION('',(1.,0.,0.));
#85286=DIRECTION('center_axis',(0.,-1.,0.));
#85287=DIRECTION('ref_axis',(0.,0.,1.));
#85288=DIRECTION('',(0.,0.,1.));
#85289=DIRECTION('center_axis',(0.,-1.,0.));
#85290=DIRECTION('ref_axis',(0.,0.,1.));
#85291=DIRECTION('',(-1.,0.,0.));
#85292=DIRECTION('center_axis',(0.,-1.,0.));
#85293=DIRECTION('ref_axis',(0.,0.,1.));
#85294=DIRECTION('',(0.,0.,-1.));
#85295=DIRECTION('center_axis',(0.,-1.,0.));
#85296=DIRECTION('ref_axis',(0.,0.,1.));
#85297=DIRECTION('',(1.,0.,0.));
#85298=DIRECTION('center_axis',(0.,-1.,0.));
#85299=DIRECTION('ref_axis',(0.,0.,1.));
#85300=DIRECTION('',(0.,0.,1.));
#85301=DIRECTION('center_axis',(0.,-1.,0.));
#85302=DIRECTION('ref_axis',(0.,0.,1.));
#85303=DIRECTION('',(-1.,0.,0.));
#85304=DIRECTION('center_axis',(0.,-1.,0.));
#85305=DIRECTION('ref_axis',(0.,0.,1.));
#85306=DIRECTION('',(0.,0.,-1.));
#85307=DIRECTION('center_axis',(0.,-1.,0.));
#85308=DIRECTION('ref_axis',(0.,0.,1.));
#85309=DIRECTION('',(1.,0.,0.));
#85310=DIRECTION('center_axis',(0.,-1.,0.));
#85311=DIRECTION('ref_axis',(0.,0.,1.));
#85312=DIRECTION('',(0.,0.,1.));
#85313=DIRECTION('center_axis',(0.,-1.,0.));
#85314=DIRECTION('ref_axis',(0.,0.,1.));
#85315=DIRECTION('',(-1.,0.,0.));
#85316=DIRECTION('center_axis',(0.,-1.,0.));
#85317=DIRECTION('ref_axis',(0.,0.,1.));
#85318=DIRECTION('',(0.,0.,-1.));
#85319=DIRECTION('center_axis',(0.,-1.,0.));
#85320=DIRECTION('ref_axis',(0.,0.,1.));
#85321=DIRECTION('',(1.,0.,0.));
#85322=DIRECTION('center_axis',(0.,-1.,0.));
#85323=DIRECTION('ref_axis',(0.,0.,1.));
#85324=DIRECTION('',(0.,0.,1.));
#85325=DIRECTION('center_axis',(0.,-1.,0.));
#85326=DIRECTION('ref_axis',(0.,0.,1.));
#85327=DIRECTION('',(-1.,0.,0.));
#85328=DIRECTION('center_axis',(0.,-1.,0.));
#85329=DIRECTION('ref_axis',(0.,0.,1.));
#85330=DIRECTION('',(0.,0.,-1.));
#85331=DIRECTION('center_axis',(0.,-1.,0.));
#85332=DIRECTION('ref_axis',(0.,0.,1.));
#85333=DIRECTION('',(1.,0.,0.));
#85334=DIRECTION('center_axis',(0.,-1.,0.));
#85335=DIRECTION('ref_axis',(0.,0.,1.));
#85336=DIRECTION('',(0.,0.,1.));
#85337=DIRECTION('center_axis',(0.,-1.,0.));
#85338=DIRECTION('ref_axis',(0.,0.,1.));
#85339=DIRECTION('',(-1.,0.,0.));
#85340=DIRECTION('center_axis',(0.,-1.,0.));
#85341=DIRECTION('ref_axis',(0.,0.,1.));
#85342=DIRECTION('',(0.,0.,-1.));
#85343=DIRECTION('center_axis',(0.,-1.,0.));
#85344=DIRECTION('ref_axis',(0.,0.,1.));
#85345=DIRECTION('',(1.,0.,0.));
#85346=DIRECTION('center_axis',(0.,-1.,0.));
#85347=DIRECTION('ref_axis',(0.,0.,1.));
#85348=DIRECTION('',(0.,0.,1.));
#85349=DIRECTION('center_axis',(0.,-1.,0.));
#85350=DIRECTION('ref_axis',(0.,0.,1.));
#85351=DIRECTION('',(-1.,0.,0.));
#85352=DIRECTION('center_axis',(0.,-1.,0.));
#85353=DIRECTION('ref_axis',(0.,0.,1.));
#85354=DIRECTION('',(0.,0.,-1.));
#85355=DIRECTION('',(1.,0.,-1.04744440165294E-14));
#85356=DIRECTION('center_axis',(0.,-1.,0.));
#85357=DIRECTION('ref_axis',(0.,0.,1.));
#85358=DIRECTION('',(0.,0.,1.));
#85359=DIRECTION('center_axis',(0.,1.,0.));
#85360=DIRECTION('ref_axis',(0.,0.,-1.));
#85361=DIRECTION('',(-1.,0.,3.49148133884313E-15));
#85362=DIRECTION('center_axis',(0.,-1.,0.));
#85363=DIRECTION('ref_axis',(0.,0.,-1.));
#85364=DIRECTION('',(0.,0.,-1.));
#85365=DIRECTION('center_axis',(0.,-1.,0.));
#85366=DIRECTION('ref_axis',(1.,0.,-1.05737460804765E-14));
#85367=DIRECTION('center_axis',(0.,-1.,0.));
#85368=DIRECTION('ref_axis',(0.,0.,1.));
#85369=DIRECTION('',(-1.,0.,0.));
#85370=DIRECTION('center_axis',(0.,1.,0.));
#85371=DIRECTION('ref_axis',(0.,0.,-1.));
#85372=DIRECTION('',(0.,0.,-1.));
#85373=DIRECTION('center_axis',(0.,1.,0.));
#85374=DIRECTION('ref_axis',(0.,0.,-1.));
#85375=DIRECTION('',(1.,0.,0.));
#85376=DIRECTION('center_axis',(0.,-1.,0.));
#85377=DIRECTION('ref_axis',(0.,0.,1.));
#85378=DIRECTION('',(-1.,0.,0.));
#85379=DIRECTION('center_axis',(0.,1.,0.));
#85380=DIRECTION('ref_axis',(0.,0.,-1.));
#85381=DIRECTION('',(0.,0.,-1.));
#85382=DIRECTION('center_axis',(0.,1.,0.));
#85383=DIRECTION('ref_axis',(0.,0.,-1.));
#85384=DIRECTION('',(1.,0.,0.));
#85385=DIRECTION('center_axis',(0.,-1.,0.));
#85386=DIRECTION('ref_axis',(0.,0.,1.));
#85387=DIRECTION('',(-1.,0.,0.));
#85388=DIRECTION('center_axis',(0.,1.,0.));
#85389=DIRECTION('ref_axis',(0.,0.,-1.));
#85390=DIRECTION('',(0.,0.,-1.));
#85391=DIRECTION('center_axis',(0.,1.,0.));
#85392=DIRECTION('ref_axis',(0.,0.,-1.));
#85393=DIRECTION('',(1.,0.,0.));
#85394=DIRECTION('center_axis',(0.,1.,0.));
#85395=DIRECTION('ref_axis',(0.,0.,-1.));
#85396=DIRECTION('',(0.,0.,1.));
#85397=DIRECTION('center_axis',(0.,1.,0.));
#85398=DIRECTION('ref_axis',(0.,0.,-1.));
#85399=DIRECTION('',(-1.,0.,0.));
#85400=DIRECTION('center_axis',(0.,1.,0.));
#85401=DIRECTION('ref_axis',(0.,0.,-1.));
#85402=DIRECTION('',(0.,0.,-1.));
#85403=DIRECTION('center_axis',(0.,1.,0.));
#85404=DIRECTION('ref_axis',(0.,0.,-1.));
#85405=DIRECTION('',(1.,0.,0.));
#85406=DIRECTION('center_axis',(0.,1.,0.));
#85407=DIRECTION('ref_axis',(0.,0.,-1.));
#85408=DIRECTION('',(0.,0.,1.));
#85409=DIRECTION('center_axis',(0.,1.,0.));
#85410=DIRECTION('ref_axis',(0.,0.,-1.));
#85411=DIRECTION('',(-1.,0.,0.));
#85412=DIRECTION('center_axis',(0.,1.,0.));
#85413=DIRECTION('ref_axis',(0.,0.,-1.));
#85414=DIRECTION('',(0.,0.,-1.));
#85415=DIRECTION('center_axis',(0.,1.,0.));
#85416=DIRECTION('ref_axis',(0.,0.,-1.));
#85417=DIRECTION('',(1.,0.,0.));
#85418=DIRECTION('center_axis',(0.,1.,0.));
#85419=DIRECTION('ref_axis',(0.,0.,-1.));
#85420=DIRECTION('',(0.,0.,1.));
#85421=DIRECTION('center_axis',(0.,1.,0.));
#85422=DIRECTION('ref_axis',(0.,0.,-1.));
#85423=DIRECTION('',(-1.,0.,0.));
#85424=DIRECTION('center_axis',(0.,1.,0.));
#85425=DIRECTION('ref_axis',(0.,0.,-1.));
#85426=DIRECTION('',(0.,0.,-1.));
#85427=DIRECTION('center_axis',(0.,1.,0.));
#85428=DIRECTION('ref_axis',(0.,0.,-1.));
#85429=DIRECTION('',(1.,0.,0.));
#85430=DIRECTION('center_axis',(0.,1.,0.));
#85431=DIRECTION('ref_axis',(0.,0.,-1.));
#85432=DIRECTION('',(0.,0.,1.));
#85433=DIRECTION('center_axis',(0.,1.,0.));
#85434=DIRECTION('ref_axis',(0.,0.,-1.));
#85435=DIRECTION('',(-1.,0.,0.));
#85436=DIRECTION('center_axis',(0.,1.,0.));
#85437=DIRECTION('ref_axis',(0.,0.,-1.));
#85438=DIRECTION('',(0.,0.,-1.));
#85439=DIRECTION('center_axis',(0.,1.,0.));
#85440=DIRECTION('ref_axis',(0.,0.,-1.));
#85441=DIRECTION('',(1.,0.,0.));
#85442=DIRECTION('center_axis',(0.,1.,0.));
#85443=DIRECTION('ref_axis',(0.,0.,-1.));
#85444=DIRECTION('',(0.,0.,1.));
#85445=DIRECTION('center_axis',(0.,1.,0.));
#85446=DIRECTION('ref_axis',(0.,0.,-1.));
#85447=DIRECTION('',(-1.,0.,0.));
#85448=DIRECTION('center_axis',(0.,1.,0.));
#85449=DIRECTION('ref_axis',(0.,0.,-1.));
#85450=DIRECTION('',(0.,0.,-1.));
#85451=DIRECTION('center_axis',(0.,1.,0.));
#85452=DIRECTION('ref_axis',(0.,0.,-1.));
#85453=DIRECTION('',(1.,0.,0.));
#85454=DIRECTION('center_axis',(0.,1.,0.));
#85455=DIRECTION('ref_axis',(0.,0.,-1.));
#85456=DIRECTION('',(0.,0.,1.));
#85457=DIRECTION('center_axis',(0.,1.,0.));
#85458=DIRECTION('ref_axis',(0.,0.,-1.));
#85459=DIRECTION('',(-1.,0.,0.));
#85460=DIRECTION('center_axis',(0.,1.,0.));
#85461=DIRECTION('ref_axis',(0.,0.,-1.));
#85462=DIRECTION('',(0.,0.,-1.));
#85463=DIRECTION('center_axis',(0.,1.,0.));
#85464=DIRECTION('ref_axis',(0.,0.,-1.));
#85465=DIRECTION('',(1.,0.,0.));
#85466=DIRECTION('center_axis',(0.,1.,0.));
#85467=DIRECTION('ref_axis',(0.,0.,-1.));
#85468=DIRECTION('',(0.,0.,1.));
#85469=DIRECTION('center_axis',(0.,1.,0.));
#85470=DIRECTION('ref_axis',(0.,0.,-1.));
#85471=DIRECTION('',(-1.,0.,0.));
#85472=DIRECTION('center_axis',(0.,1.,0.));
#85473=DIRECTION('ref_axis',(0.,0.,-1.));
#85474=DIRECTION('',(0.,0.,-1.));
#85475=DIRECTION('center_axis',(0.,1.,0.));
#85476=DIRECTION('ref_axis',(0.,0.,-1.));
#85477=DIRECTION('',(1.,0.,0.));
#85478=DIRECTION('center_axis',(0.,1.,0.));
#85479=DIRECTION('ref_axis',(0.,0.,-1.));
#85480=DIRECTION('',(0.,0.,1.));
#85481=DIRECTION('center_axis',(0.,1.,0.));
#85482=DIRECTION('ref_axis',(0.,0.,-1.));
#85483=DIRECTION('',(-1.,0.,0.));
#85484=DIRECTION('center_axis',(0.,1.,0.));
#85485=DIRECTION('ref_axis',(0.,0.,-1.));
#85486=DIRECTION('',(0.,0.,-1.));
#85487=DIRECTION('center_axis',(0.,1.,0.));
#85488=DIRECTION('ref_axis',(0.,0.,-1.));
#85489=DIRECTION('',(1.,0.,0.));
#85490=DIRECTION('center_axis',(0.,1.,0.));
#85491=DIRECTION('ref_axis',(0.,0.,-1.));
#85492=DIRECTION('',(0.,0.,1.));
#85493=DIRECTION('center_axis',(0.,1.,0.));
#85494=DIRECTION('ref_axis',(0.,0.,-1.));
#85495=DIRECTION('',(-1.,0.,0.));
#85496=DIRECTION('center_axis',(0.,1.,0.));
#85497=DIRECTION('ref_axis',(0.,0.,-1.));
#85498=DIRECTION('',(0.,0.,-1.));
#85499=DIRECTION('center_axis',(0.,1.,0.));
#85500=DIRECTION('ref_axis',(0.,0.,-1.));
#85501=DIRECTION('',(1.,0.,0.));
#85502=DIRECTION('center_axis',(0.,1.,0.));
#85503=DIRECTION('ref_axis',(0.,0.,-1.));
#85504=DIRECTION('',(0.,0.,1.));
#85505=DIRECTION('center_axis',(0.,1.,0.));
#85506=DIRECTION('ref_axis',(0.,0.,-1.));
#85507=DIRECTION('',(-1.,0.,0.));
#85508=DIRECTION('center_axis',(0.,1.,0.));
#85509=DIRECTION('ref_axis',(0.,0.,-1.));
#85510=DIRECTION('',(0.,0.,-1.));
#85511=DIRECTION('center_axis',(0.,1.,0.));
#85512=DIRECTION('ref_axis',(0.,0.,-1.));
#85513=DIRECTION('',(1.,0.,0.));
#85514=DIRECTION('center_axis',(0.,1.,0.));
#85515=DIRECTION('ref_axis',(0.,0.,-1.));
#85516=DIRECTION('',(0.,0.,1.));
#85517=DIRECTION('center_axis',(0.,1.,0.));
#85518=DIRECTION('ref_axis',(0.,0.,-1.));
#85519=DIRECTION('',(-1.,0.,0.));
#85520=DIRECTION('center_axis',(0.,1.,0.));
#85521=DIRECTION('ref_axis',(0.,0.,-1.));
#85522=DIRECTION('',(0.,0.,-1.));
#85523=DIRECTION('center_axis',(0.,1.,0.));
#85524=DIRECTION('ref_axis',(0.,0.,-1.));
#85525=DIRECTION('',(1.,0.,0.));
#85526=DIRECTION('center_axis',(0.,1.,0.));
#85527=DIRECTION('ref_axis',(0.,0.,-1.));
#85528=DIRECTION('',(0.,0.,1.));
#85529=DIRECTION('center_axis',(0.,1.,0.));
#85530=DIRECTION('ref_axis',(0.,0.,-1.));
#85531=DIRECTION('',(-1.,0.,0.));
#85532=DIRECTION('center_axis',(0.,1.,0.));
#85533=DIRECTION('ref_axis',(0.,0.,-1.));
#85534=DIRECTION('',(0.,0.,-1.));
#85535=DIRECTION('center_axis',(0.,1.,0.));
#85536=DIRECTION('ref_axis',(0.,0.,-1.));
#85537=DIRECTION('',(1.,0.,0.));
#85538=DIRECTION('center_axis',(0.,1.,0.));
#85539=DIRECTION('ref_axis',(0.,0.,-1.));
#85540=DIRECTION('',(0.,0.,1.));
#85541=DIRECTION('center_axis',(0.,1.,0.));
#85542=DIRECTION('ref_axis',(0.,0.,-1.));
#85543=DIRECTION('',(-1.,0.,0.));
#85544=DIRECTION('center_axis',(0.,1.,0.));
#85545=DIRECTION('ref_axis',(0.,0.,-1.));
#85546=DIRECTION('',(0.,0.,-1.));
#85547=DIRECTION('center_axis',(0.,1.,0.));
#85548=DIRECTION('ref_axis',(0.,0.,-1.));
#85549=DIRECTION('',(1.,0.,0.));
#85550=DIRECTION('center_axis',(0.,1.,0.));
#85551=DIRECTION('ref_axis',(-1.,0.,1.53799942988749E-14));
#85552=DIRECTION('',(1.,0.,0.));
#85553=DIRECTION('center_axis',(0.,-1.,0.));
#85554=DIRECTION('ref_axis',(0.,0.,-1.));
#85555=DIRECTION('',(0.,0.,1.));
#85556=DIRECTION('center_axis',(-6.52268277765997E-8,-0.999999999999998,
-2.52399942166698E-8));
#85557=DIRECTION('ref_axis',(0.36423935289228,-2.52035365943306E-10,-0.931305370866406));
#85558=DIRECTION('center_axis',(0.,-1.,0.));
#85559=DIRECTION('ref_axis',(1.,0.,-1.04744440165294E-14));
#85560=DIRECTION('center_axis',(2.52399942166686E-8,0.999999999999998,6.52268277765978E-8));
#85561=DIRECTION('ref_axis',(0.931305370867555,2.52035365722855E-10,-0.36423935288934));
#85562=DIRECTION('',(1.,0.,-1.04744440165294E-14));
#85563=DIRECTION('center_axis',(0.,1.,0.));
#85564=DIRECTION('ref_axis',(-1.,0.,0.));
#85565=DIRECTION('',(1.04744440165294E-14,0.,1.));
#85566=DIRECTION('center_axis',(0.,1.,0.));
#85567=DIRECTION('ref_axis',(-1.,0.,1.53799942988749E-14));
#85568=DIRECTION('',(1.,0.,0.));
#85569=DIRECTION('center_axis',(0.,-1.,0.));
#85570=DIRECTION('ref_axis',(0.,0.,-1.));
#85571=DIRECTION('',(0.,0.,1.));
#85572=DIRECTION('center_axis',(0.,1.,0.));
#85573=DIRECTION('ref_axis',(-1.,0.,1.53799942988749E-14));
#85574=DIRECTION('',(1.,0.,-1.04744440165294E-14));
#85575=DIRECTION('center_axis',(0.,1.,0.));
#85576=DIRECTION('ref_axis',(-1.,0.,1.53799942988749E-14));
#85577=DIRECTION('',(1.04744440165294E-14,0.,1.));
#85578=DIRECTION('center_axis',(0.,1.,0.));
#85579=DIRECTION('ref_axis',(-1.,0.,1.53799942988749E-14));
#85580=DIRECTION('',(1.,0.,0.));
#85581=DIRECTION('center_axis',(0.,-1.,0.));
#85582=DIRECTION('ref_axis',(0.,0.,-1.));
#85583=DIRECTION('',(0.,0.,1.));
#85584=DIRECTION('center_axis',(0.,1.,0.));
#85585=DIRECTION('ref_axis',(-1.,0.,1.53799942988749E-14));
#85586=DIRECTION('',(1.,0.,-1.04744440165294E-14));
#85587=DIRECTION('center_axis',(0.,1.,0.));
#85588=DIRECTION('ref_axis',(-1.,0.,1.53799942988749E-14));
#85589=DIRECTION('',(1.04744440165294E-14,0.,1.));
#85590=DIRECTION('center_axis',(0.,1.,0.));
#85591=DIRECTION('ref_axis',(-1.,0.,7.68999714943749E-15));
#85592=DIRECTION('',(1.,0.,0.));
#85593=DIRECTION('center_axis',(0.,-1.,0.));
#85594=DIRECTION('ref_axis',(0.,0.,-1.));
#85595=DIRECTION('',(0.,0.,1.));
#85596=DIRECTION('center_axis',(0.,1.,0.));
#85597=DIRECTION('ref_axis',(-1.,0.,7.68999714943749E-15));
#85598=DIRECTION('',(1.,0.,-1.04744440165294E-14));
#85599=DIRECTION('center_axis',(0.,1.,0.));
#85600=DIRECTION('ref_axis',(-1.,0.,7.68999714943749E-15));
#85601=DIRECTION('',(1.04744440165294E-14,0.,1.));
#85602=DIRECTION('',(1.,0.,-1.04744440165294E-14));
#85603=DIRECTION('center_axis',(0.,1.,0.));
#85604=DIRECTION('ref_axis',(-1.,0.,1.5379994298875E-14));
#85605=DIRECTION('',(-1.04744440165294E-14,0.,-1.));
#85606=DIRECTION('center_axis',(0.,1.,0.));
#85607=DIRECTION('ref_axis',(-1.,0.,1.5379994298875E-14));
#85608=DIRECTION('',(-1.,0.,1.04744440165294E-14));
#85609=DIRECTION('center_axis',(0.,-1.,0.));
#85610=DIRECTION('ref_axis',(1.,0.,-1.5379994298875E-14));
#85611=DIRECTION('',(-1.04744440165294E-14,0.,-1.));
#85612=DIRECTION('center_axis',(0.,-1.,0.));
#85613=DIRECTION('ref_axis',(1.,0.,-1.5379994298875E-14));
#85614=DIRECTION('',(1.,0.,-1.04744440165294E-14));
#85615=DIRECTION('center_axis',(0.,1.,0.));
#85616=DIRECTION('ref_axis',(-1.,0.,7.68999714943748E-15));
#85617=DIRECTION('',(-1.04744440165294E-14,0.,-1.));
#85618=DIRECTION('center_axis',(0.,1.,0.));
#85619=DIRECTION('ref_axis',(-1.,0.,7.68999714943749E-15));
#85620=DIRECTION('',(-1.,0.,1.04744440165294E-14));
#85621=DIRECTION('center_axis',(0.,-1.,0.));
#85622=DIRECTION('ref_axis',(1.,0.,-7.68999714943749E-15));
#85623=DIRECTION('',(-1.04744440165294E-14,0.,-1.));
#85624=DIRECTION('center_axis',(0.,-1.,0.));
#85625=DIRECTION('ref_axis',(1.,0.,-7.68999714943748E-15));
#85626=DIRECTION('',(1.,0.,-1.04744440165294E-14));
#85627=DIRECTION('center_axis',(0.,1.,0.));
#85628=DIRECTION('ref_axis',(-1.,0.,1.5379994298875E-14));
#85629=DIRECTION('',(-1.04744440165294E-14,0.,-1.));
#85630=DIRECTION('center_axis',(0.,1.,0.));
#85631=DIRECTION('ref_axis',(-1.,0.,1.5379994298875E-14));
#85632=DIRECTION('',(-1.,0.,1.04744440165294E-14));
#85633=DIRECTION('center_axis',(0.,-1.,0.));
#85634=DIRECTION('ref_axis',(1.,0.,-1.5379994298875E-14));
#85635=DIRECTION('',(-1.04744440165294E-14,0.,-1.));
#85636=DIRECTION('center_axis',(0.,-1.,0.));
#85637=DIRECTION('ref_axis',(1.,0.,-1.5379994298875E-14));
#85638=DIRECTION('',(1.,0.,-1.04744440165294E-14));
#85639=DIRECTION('center_axis',(0.,1.,0.));
#85640=DIRECTION('ref_axis',(-1.,0.,1.5379994298875E-14));
#85641=DIRECTION('',(-1.04744440165294E-14,0.,-1.));
#85642=DIRECTION('center_axis',(0.,1.,0.));
#85643=DIRECTION('ref_axis',(-1.,0.,0.));
#85644=DIRECTION('',(-1.,0.,1.04744440165294E-14));
#85645=DIRECTION('center_axis',(0.,-1.,0.));
#85646=DIRECTION('ref_axis',(1.,0.,0.));
#85647=DIRECTION('',(-1.04744440165294E-14,0.,-1.));
#85648=DIRECTION('center_axis',(0.,-1.,0.));
#85649=DIRECTION('ref_axis',(1.,0.,-1.5379994298875E-14));
#85650=DIRECTION('',(1.,0.,-1.04744440165294E-14));
#85651=DIRECTION('center_axis',(0.,1.,0.));
#85652=DIRECTION('ref_axis',(-1.,0.,0.));
#85653=DIRECTION('',(-1.04744440165294E-14,0.,-1.));
#85654=DIRECTION('center_axis',(0.,1.,0.));
#85655=DIRECTION('ref_axis',(-1.,0.,0.));
#85656=DIRECTION('',(-1.,0.,1.04744440165294E-14));
#85657=DIRECTION('center_axis',(0.,-1.,0.));
#85658=DIRECTION('ref_axis',(1.,0.,0.));
#85659=DIRECTION('',(-1.04744440165294E-14,0.,-1.));
#85660=DIRECTION('center_axis',(0.,-1.,0.));
#85661=DIRECTION('ref_axis',(1.,0.,0.));
#85662=DIRECTION('',(1.,0.,-1.04744440165294E-14));
#85663=DIRECTION('center_axis',(0.,1.,0.));
#85664=DIRECTION('ref_axis',(-1.,0.,0.));
#85665=DIRECTION('',(-1.04744440165294E-14,0.,-1.));
#85666=DIRECTION('center_axis',(0.,1.,0.));
#85667=DIRECTION('ref_axis',(-1.,0.,1.04744440165294E-14));
#85668=DIRECTION('',(-1.04744440165294E-14,0.,-1.));
#85669=DIRECTION('center_axis',(0.,-1.,0.));
#85670=DIRECTION('ref_axis',(1.,0.,0.));
#85671=DIRECTION('',(1.,0.,-1.04744440165294E-14));
#85672=DIRECTION('center_axis',(0.,1.,0.));
#85673=DIRECTION('ref_axis',(-1.,0.,1.15349957241562E-14));
#85674=DIRECTION('',(-1.04744440165294E-14,0.,-1.));
#85675=DIRECTION('center_axis',(0.,1.,0.));
#85676=DIRECTION('ref_axis',(-1.,0.,1.15349957241562E-14));
#85677=DIRECTION('',(-1.,0.,1.04744440165294E-14));
#85678=DIRECTION('center_axis',(0.,-1.,0.));
#85679=DIRECTION('ref_axis',(1.,0.,-1.15349957241562E-14));
#85680=DIRECTION('',(-1.04744440165294E-14,0.,-1.));
#85681=DIRECTION('center_axis',(0.,-1.,0.));
#85682=DIRECTION('ref_axis',(1.,0.,-1.15349957241562E-14));
#85683=DIRECTION('center_axis',(0.,1.,0.));
#85684=DIRECTION('ref_axis',(-1.,0.,1.04744440165294E-14));
#85685=DIRECTION('',(-1.04744440165294E-14,0.,-1.));
#85686=DIRECTION('center_axis',(0.,-1.,0.));
#85687=DIRECTION('ref_axis',(1.,0.,0.));
#85688=DIRECTION('',(1.,0.,-1.04744440165294E-14));
#85689=DIRECTION('center_axis',(0.,-1.,0.));
#85690=DIRECTION('ref_axis',(1.,0.,0.));
#85691=DIRECTION('',(1.04744440165294E-14,0.,1.));
#85692=DIRECTION('center_axis',(0.,1.,0.));
#85693=DIRECTION('ref_axis',(-1.,0.,1.04744440165294E-14));
#85694=DIRECTION('',(-1.04744440165294E-14,0.,-1.));
#85695=DIRECTION('center_axis',(0.,-1.,0.));
#85696=DIRECTION('ref_axis',(1.,0.,0.));
#85697=DIRECTION('',(1.,0.,-1.04744440165294E-14));
#85698=DIRECTION('center_axis',(0.,-1.,0.));
#85699=DIRECTION('ref_axis',(1.,0.,0.));
#85700=DIRECTION('',(1.04744440165294E-14,0.,1.));
#85701=DIRECTION('center_axis',(0.,1.,0.));
#85702=DIRECTION('ref_axis',(-1.,0.,1.04744440165294E-14));
#85703=DIRECTION('',(-1.04744440165294E-14,0.,-1.));
#85704=DIRECTION('center_axis',(0.,-1.,0.));
#85705=DIRECTION('ref_axis',(1.,0.,0.));
#85706=DIRECTION('',(1.,0.,-1.04744440165294E-14));
#85707=DIRECTION('center_axis',(0.,-1.,0.));
#85708=DIRECTION('ref_axis',(1.,0.,0.));
#85709=DIRECTION('',(1.04744440165294E-14,0.,1.));
#85710=DIRECTION('center_axis',(0.,-1.,0.));
#85711=DIRECTION('ref_axis',(1.,0.,0.));
#85712=DIRECTION('',(-1.04744440165294E-14,0.,-1.));
#85713=DIRECTION('center_axis',(0.,-1.,0.));
#85714=DIRECTION('ref_axis',(1.,0.,-1.53799942988749E-14));
#85715=DIRECTION('',(1.,0.,-1.04744440165294E-14));
#85716=DIRECTION('center_axis',(0.,-1.,0.));
#85717=DIRECTION('ref_axis',(1.,0.,-1.53799942988749E-14));
#85718=DIRECTION('',(1.04744440165294E-14,0.,1.));
#85719=DIRECTION('center_axis',(0.,-1.,0.));
#85720=DIRECTION('ref_axis',(1.,0.,0.));
#85721=DIRECTION('',(-1.,0.,1.04744440165294E-14));
#85722=DIRECTION('center_axis',(0.,-1.,0.));
#85723=DIRECTION('ref_axis',(1.,0.,-1.53799942988749E-14));
#85724=DIRECTION('',(-1.04744440165294E-14,0.,-1.));
#85725=DIRECTION('center_axis',(0.,-1.,0.));
#85726=DIRECTION('ref_axis',(1.,0.,-1.53799942988749E-14));
#85727=DIRECTION('',(1.,0.,-1.04744440165294E-14));
#85728=DIRECTION('center_axis',(0.,-1.,0.));
#85729=DIRECTION('ref_axis',(1.,0.,-1.53799942988749E-14));
#85730=DIRECTION('',(1.04744440165294E-14,0.,1.));
#85731=DIRECTION('center_axis',(0.,-1.,0.));
#85732=DIRECTION('ref_axis',(1.,0.,-1.53799942988749E-14));
#85733=DIRECTION('',(-1.,0.,1.04744440165294E-14));
#85734=DIRECTION('center_axis',(0.,-1.,0.));
#85735=DIRECTION('ref_axis',(1.,0.,0.));
#85736=DIRECTION('',(-1.04744440165294E-14,0.,-1.));
#85737=DIRECTION('center_axis',(0.,-1.,0.));
#85738=DIRECTION('ref_axis',(1.,0.,0.));
#85739=DIRECTION('',(1.,0.,-1.04744440165294E-14));
#85740=DIRECTION('center_axis',(0.,-1.,0.));
#85741=DIRECTION('ref_axis',(1.,0.,0.));
#85742=DIRECTION('',(1.04744440165294E-14,0.,1.));
#85743=DIRECTION('center_axis',(0.,-1.,0.));
#85744=DIRECTION('ref_axis',(1.,0.,0.));
#85745=DIRECTION('',(-1.,0.,1.04744440165294E-14));
#85746=DIRECTION('center_axis',(0.,-1.,0.));
#85747=DIRECTION('ref_axis',(1.,0.,0.));
#85748=DIRECTION('',(-1.04744440165294E-14,0.,-1.));
#85749=DIRECTION('center_axis',(0.,-1.,0.));
#85750=DIRECTION('ref_axis',(1.,0.,-1.53799942988749E-14));
#85751=DIRECTION('',(1.,0.,-1.04744440165294E-14));
#85752=DIRECTION('center_axis',(0.,-1.,0.));
#85753=DIRECTION('ref_axis',(1.,0.,-1.53799942988749E-14));
#85754=DIRECTION('',(1.04744440165294E-14,0.,1.));
#85755=DIRECTION('center_axis',(0.,-1.,0.));
#85756=DIRECTION('ref_axis',(1.,0.,0.));
#85757=DIRECTION('',(-1.,0.,1.04744440165294E-14));
#85758=DIRECTION('center_axis',(0.,-1.,0.));
#85759=DIRECTION('ref_axis',(1.,0.,-1.5379994298875E-14));
#85760=DIRECTION('',(-1.04744440165294E-14,0.,-1.));
#85761=DIRECTION('center_axis',(0.,-1.,0.));
#85762=DIRECTION('ref_axis',(1.,0.,-1.5379994298875E-14));
#85763=DIRECTION('',(1.,0.,-1.04744440165294E-14));
#85764=DIRECTION('center_axis',(0.,-1.,0.));
#85765=DIRECTION('ref_axis',(1.,0.,-1.5379994298875E-14));
#85766=DIRECTION('',(1.04744440165294E-14,0.,1.));
#85767=DIRECTION('center_axis',(0.,-1.,0.));
#85768=DIRECTION('ref_axis',(1.,0.,-1.5379994298875E-14));
#85769=DIRECTION('',(-1.,0.,1.04744440165294E-14));
#85770=DIRECTION('center_axis',(0.,-1.,0.));
#85771=DIRECTION('ref_axis',(1.,0.,-1.5379994298875E-14));
#85772=DIRECTION('',(-1.04744440165294E-14,0.,-1.));
#85773=DIRECTION('center_axis',(0.,-1.,0.));
#85774=DIRECTION('ref_axis',(1.,0.,-1.5379994298875E-14));
#85775=DIRECTION('',(1.,0.,-1.04744440165294E-14));
#85776=DIRECTION('center_axis',(0.,-1.,0.));
#85777=DIRECTION('ref_axis',(1.,0.,-1.5379994298875E-14));
#85778=DIRECTION('',(1.04744440165294E-14,0.,1.));
#85779=DIRECTION('center_axis',(0.,-1.,0.));
#85780=DIRECTION('ref_axis',(1.,0.,-1.5379994298875E-14));
#85781=DIRECTION('',(-1.,0.,1.04744440165294E-14));
#85782=DIRECTION('center_axis',(0.,-1.,0.));
#85783=DIRECTION('ref_axis',(1.,0.,0.));
#85784=DIRECTION('',(-1.04744440165294E-14,0.,-1.));
#85785=DIRECTION('center_axis',(0.,-1.,0.));
#85786=DIRECTION('ref_axis',(1.,0.,0.));
#85787=DIRECTION('',(1.,0.,-1.04744440165294E-14));
#85788=DIRECTION('center_axis',(0.,-1.,0.));
#85789=DIRECTION('ref_axis',(1.,0.,0.));
#85790=DIRECTION('',(1.04744440165294E-14,0.,1.));
#85791=DIRECTION('center_axis',(0.,-1.,0.));
#85792=DIRECTION('ref_axis',(1.,0.,0.));
#85793=DIRECTION('',(-1.,0.,1.04744440165294E-14));
#85794=DIRECTION('center_axis',(0.,-1.,0.));
#85795=DIRECTION('ref_axis',(1.,0.,0.));
#85796=DIRECTION('',(-1.04744440165294E-14,0.,-1.));
#85797=DIRECTION('center_axis',(0.,-1.,0.));
#85798=DIRECTION('ref_axis',(1.,0.,-1.5379994298875E-14));
#85799=DIRECTION('',(1.,0.,-1.04744440165294E-14));
#85800=DIRECTION('center_axis',(0.,-1.,0.));
#85801=DIRECTION('ref_axis',(1.,0.,-1.5379994298875E-14));
#85802=DIRECTION('',(1.04744440165294E-14,0.,1.));
#85803=DIRECTION('center_axis',(0.,-1.,0.));
#85804=DIRECTION('ref_axis',(1.,0.,0.));
#85805=DIRECTION('',(-1.,0.,1.04744440165294E-14));
#85806=DIRECTION('center_axis',(0.,-1.,0.));
#85807=DIRECTION('ref_axis',(1.,0.,-7.68999714943749E-15));
#85808=DIRECTION('',(-1.04744440165294E-14,0.,-1.));
#85809=DIRECTION('center_axis',(0.,-1.,0.));
#85810=DIRECTION('ref_axis',(1.,0.,-7.68999714943749E-15));
#85811=DIRECTION('',(1.,0.,-1.04744440165294E-14));
#85812=DIRECTION('center_axis',(0.,-1.,0.));
#85813=DIRECTION('ref_axis',(1.,0.,-7.68999714943749E-15));
#85814=DIRECTION('',(1.04744440165294E-14,0.,1.));
#85815=DIRECTION('center_axis',(0.,-1.,0.));
#85816=DIRECTION('ref_axis',(1.,0.,-7.68999714943749E-15));
#85817=DIRECTION('',(-1.,0.,1.04744440165294E-14));
#85818=DIRECTION('center_axis',(0.,-1.,0.));
#85819=DIRECTION('ref_axis',(1.,0.,-1.53799942988749E-14));
#85820=DIRECTION('',(-1.04744440165294E-14,0.,-1.));
#85821=DIRECTION('center_axis',(0.,-1.,0.));
#85822=DIRECTION('ref_axis',(1.,0.,-1.5379994298875E-14));
#85823=DIRECTION('',(1.,0.,-1.04744440165294E-14));
#85824=DIRECTION('center_axis',(0.,-1.,0.));
#85825=DIRECTION('ref_axis',(1.,0.,-1.5379994298875E-14));
#85826=DIRECTION('',(1.04744440165294E-14,0.,1.));
#85827=DIRECTION('center_axis',(0.,-1.,0.));
#85828=DIRECTION('ref_axis',(1.,0.,-1.5379994298875E-14));
#85829=DIRECTION('',(-1.,0.,1.04744440165294E-14));
#85830=DIRECTION('center_axis',(0.,-1.,0.));
#85831=DIRECTION('ref_axis',(1.,0.,-1.53799942988749E-14));
#85832=DIRECTION('',(-1.04744440165294E-14,0.,-1.));
#85833=DIRECTION('center_axis',(0.,-1.,0.));
#85834=DIRECTION('ref_axis',(1.,0.,-1.53799942988749E-14));
#85835=DIRECTION('',(1.,0.,-1.04744440165294E-14));
#85836=DIRECTION('center_axis',(0.,-1.,0.));
#85837=DIRECTION('ref_axis',(1.,0.,-1.5379994298875E-14));
#85838=DIRECTION('',(1.04744440165294E-14,0.,1.));
#85839=DIRECTION('center_axis',(0.,-1.,0.));
#85840=DIRECTION('ref_axis',(1.,0.,-1.5379994298875E-14));
#85841=DIRECTION('',(-1.,0.,1.04744440165294E-14));
#85842=DIRECTION('center_axis',(0.,-1.,0.));
#85843=DIRECTION('ref_axis',(1.,0.,0.));
#85844=DIRECTION('',(-1.04744440165294E-14,0.,-1.));
#85845=DIRECTION('center_axis',(0.,-1.,0.));
#85846=DIRECTION('ref_axis',(1.,0.,0.));
#85847=DIRECTION('',(1.,0.,-1.04744440165294E-14));
#85848=DIRECTION('center_axis',(0.,-1.,0.));
#85849=DIRECTION('ref_axis',(1.,0.,0.));
#85850=DIRECTION('',(1.04744440165294E-14,0.,1.));
#85851=DIRECTION('center_axis',(0.,-1.,0.));
#85852=DIRECTION('ref_axis',(1.,0.,0.));
#85853=DIRECTION('',(-1.,0.,1.04744440165294E-14));
#85854=DIRECTION('center_axis',(0.,-1.,0.));
#85855=DIRECTION('ref_axis',(1.,0.,0.));
#85856=DIRECTION('',(-1.04744440165294E-14,0.,-1.));
#85857=DIRECTION('center_axis',(0.,-1.,0.));
#85858=DIRECTION('ref_axis',(1.,0.,-1.53799942988749E-14));
#85859=DIRECTION('',(1.,0.,-1.04744440165294E-14));
#85860=DIRECTION('center_axis',(0.,-1.,0.));
#85861=DIRECTION('ref_axis',(1.,0.,-1.5379994298875E-14));
#85862=DIRECTION('',(1.04744440165294E-14,0.,1.));
#85863=DIRECTION('center_axis',(0.,-1.,0.));
#85864=DIRECTION('ref_axis',(1.,0.,0.));
#85865=DIRECTION('',(-1.,0.,1.04744440165294E-14));
#85866=DIRECTION('',(0.,0.,1.));
#85867=DIRECTION('center_axis',(0.,1.,0.));
#85868=DIRECTION('ref_axis',(-1.,0.,1.15349957241562E-14));
#85869=DIRECTION('',(1.,0.,-1.04744440165294E-14));
#85870=DIRECTION('center_axis',(0.,1.,0.));
#85871=DIRECTION('ref_axis',(-1.,0.,1.15349957241562E-14));
#85872=DIRECTION('',(1.04744440165294E-14,0.,1.));
#85873=DIRECTION('center_axis',(0.,1.,0.));
#85874=DIRECTION('ref_axis',(-1.,0.,1.15349957241562E-14));
#85875=DIRECTION('',(1.,0.,0.));
#85876=DIRECTION('center_axis',(0.,-1.,0.));
#85877=DIRECTION('ref_axis',(0.,0.,-1.));
#85878=DIRECTION('center_axis',(0.,-1.,0.));
#85879=DIRECTION('ref_axis',(1.,0.,-1.04744440165294E-14));
#85880=DIRECTION('',(1.04744440165294E-14,0.,1.));
#85881=DIRECTION('center_axis',(0.,1.,0.));
#85882=DIRECTION('ref_axis',(-1.,0.,0.));
#85883=DIRECTION('',(-1.,0.,1.04744440165294E-14));
#85884=DIRECTION('center_axis',(0.,1.,0.));
#85885=DIRECTION('ref_axis',(-1.,0.,0.));
#85886=DIRECTION('',(-1.04744440165294E-14,0.,-1.));
#85887=DIRECTION('center_axis',(0.,-1.,0.));
#85888=DIRECTION('ref_axis',(1.,0.,-1.04744440165294E-14));
#85889=DIRECTION('',(1.04744440165294E-14,0.,1.));
#85890=DIRECTION('center_axis',(0.,1.,0.));
#85891=DIRECTION('ref_axis',(-1.,0.,0.));
#85892=DIRECTION('',(-1.,0.,1.04744440165294E-14));
#85893=DIRECTION('center_axis',(0.,1.,0.));
#85894=DIRECTION('ref_axis',(-1.,0.,0.));
#85895=DIRECTION('',(-1.04744440165294E-14,0.,-1.));
#85896=DIRECTION('center_axis',(0.,-1.,0.));
#85897=DIRECTION('ref_axis',(1.,0.,-1.04744440165294E-14));
#85898=DIRECTION('',(1.04744440165294E-14,0.,1.));
#85899=DIRECTION('center_axis',(0.,1.,0.));
#85900=DIRECTION('ref_axis',(-1.,0.,0.));
#85901=DIRECTION('',(-1.,0.,1.04744440165294E-14));
#85902=DIRECTION('center_axis',(0.,1.,0.));
#85903=DIRECTION('ref_axis',(-1.,0.,0.));
#85904=DIRECTION('',(-1.04744440165294E-14,0.,-1.));
#85905=DIRECTION('center_axis',(0.,1.,0.));
#85906=DIRECTION('ref_axis',(-1.,0.,0.));
#85907=DIRECTION('',(1.,0.,-1.04744440165294E-14));
#85908=DIRECTION('center_axis',(0.,1.,0.));
#85909=DIRECTION('ref_axis',(-1.,0.,0.));
#85910=DIRECTION('',(1.04744440165294E-14,0.,1.));
#85911=DIRECTION('center_axis',(0.,1.,0.));
#85912=DIRECTION('ref_axis',(-1.,0.,1.53799942988749E-14));
#85913=DIRECTION('',(-1.,0.,1.04744440165294E-14));
#85914=DIRECTION('center_axis',(0.,1.,0.));
#85915=DIRECTION('ref_axis',(-1.,0.,1.53799942988749E-14));
#85916=DIRECTION('',(-1.04744440165294E-14,0.,-1.));
#85917=DIRECTION('center_axis',(0.,1.,0.));
#85918=DIRECTION('ref_axis',(-1.,0.,1.53799942988749E-14));
#85919=DIRECTION('',(1.,0.,-1.04744440165294E-14));
#85920=DIRECTION('center_axis',(0.,1.,0.));
#85921=DIRECTION('ref_axis',(-1.,0.,1.53799942988749E-14));
#85922=DIRECTION('',(1.04744440165294E-14,0.,1.));
#85923=DIRECTION('center_axis',(0.,1.,0.));
#85924=DIRECTION('ref_axis',(-1.,0.,1.53799942988749E-14));
#85925=DIRECTION('',(-1.,0.,1.04744440165294E-14));
#85926=DIRECTION('center_axis',(0.,1.,0.));
#85927=DIRECTION('ref_axis',(-1.,0.,1.53799942988749E-14));
#85928=DIRECTION('',(-1.04744440165294E-14,0.,-1.));
#85929=DIRECTION('center_axis',(0.,1.,0.));
#85930=DIRECTION('ref_axis',(-1.,0.,0.));
#85931=DIRECTION('',(1.,0.,-1.04744440165294E-14));
#85932=DIRECTION('center_axis',(0.,1.,0.));
#85933=DIRECTION('ref_axis',(-1.,0.,0.));
#85934=DIRECTION('',(1.04744440165294E-14,0.,1.));
#85935=DIRECTION('center_axis',(0.,1.,0.));
#85936=DIRECTION('ref_axis',(-1.,0.,0.));
#85937=DIRECTION('',(-1.,0.,1.04744440165294E-14));
#85938=DIRECTION('center_axis',(0.,1.,0.));
#85939=DIRECTION('ref_axis',(-1.,0.,0.));
#85940=DIRECTION('',(-1.04744440165294E-14,0.,-1.));
#85941=DIRECTION('center_axis',(0.,1.,0.));
#85942=DIRECTION('ref_axis',(-1.,0.,0.));
#85943=DIRECTION('',(1.,0.,-1.04744440165294E-14));
#85944=DIRECTION('center_axis',(0.,1.,0.));
#85945=DIRECTION('ref_axis',(-1.,0.,0.));
#85946=DIRECTION('',(1.04744440165294E-14,0.,1.));
#85947=DIRECTION('center_axis',(0.,1.,0.));
#85948=DIRECTION('ref_axis',(-1.,0.,1.53799942988749E-14));
#85949=DIRECTION('',(-1.,0.,1.04744440165294E-14));
#85950=DIRECTION('center_axis',(0.,1.,0.));
#85951=DIRECTION('ref_axis',(-1.,0.,1.53799942988749E-14));
#85952=DIRECTION('',(-1.04744440165294E-14,0.,-1.));
#85953=DIRECTION('center_axis',(0.,1.,0.));
#85954=DIRECTION('ref_axis',(-1.,0.,1.5379994298875E-14));
#85955=DIRECTION('',(1.,0.,-1.04744440165294E-14));
#85956=DIRECTION('center_axis',(0.,1.,0.));
#85957=DIRECTION('ref_axis',(-1.,0.,1.5379994298875E-14));
#85958=DIRECTION('',(1.04744440165294E-14,0.,1.));
#85959=DIRECTION('center_axis',(0.,1.,0.));
#85960=DIRECTION('ref_axis',(-1.,0.,1.5379994298875E-14));
#85961=DIRECTION('',(-1.,0.,1.04744440165294E-14));
#85962=DIRECTION('center_axis',(0.,1.,0.));
#85963=DIRECTION('ref_axis',(-1.,0.,1.5379994298875E-14));
#85964=DIRECTION('',(-1.04744440165294E-14,0.,-1.));
#85965=DIRECTION('center_axis',(0.,1.,0.));
#85966=DIRECTION('ref_axis',(-1.,0.,1.5379994298875E-14));
#85967=DIRECTION('',(1.,0.,-1.04744440165294E-14));
#85968=DIRECTION('center_axis',(0.,1.,0.));
#85969=DIRECTION('ref_axis',(-1.,0.,1.5379994298875E-14));
#85970=DIRECTION('',(1.04744440165294E-14,0.,1.));
#85971=DIRECTION('center_axis',(0.,1.,0.));
#85972=DIRECTION('ref_axis',(-1.,0.,1.5379994298875E-14));
#85973=DIRECTION('',(-1.,0.,1.04744440165294E-14));
#85974=DIRECTION('center_axis',(0.,1.,0.));
#85975=DIRECTION('ref_axis',(-1.,0.,1.5379994298875E-14));
#85976=DIRECTION('',(-1.04744440165294E-14,0.,-1.));
#85977=DIRECTION('center_axis',(0.,1.,0.));
#85978=DIRECTION('ref_axis',(-1.,0.,0.));
#85979=DIRECTION('',(1.,0.,-1.04744440165294E-14));
#85980=DIRECTION('center_axis',(0.,1.,0.));
#85981=DIRECTION('ref_axis',(-1.,0.,0.));
#85982=DIRECTION('',(1.04744440165294E-14,0.,1.));
#85983=DIRECTION('center_axis',(0.,1.,0.));
#85984=DIRECTION('ref_axis',(-1.,0.,0.));
#85985=DIRECTION('',(-1.,0.,1.04744440165294E-14));
#85986=DIRECTION('center_axis',(0.,1.,0.));
#85987=DIRECTION('ref_axis',(-1.,0.,0.));
#85988=DIRECTION('',(-1.04744440165294E-14,0.,-1.));
#85989=DIRECTION('center_axis',(0.,1.,0.));
#85990=DIRECTION('ref_axis',(-1.,0.,0.));
#85991=DIRECTION('',(1.,0.,-1.04744440165294E-14));
#85992=DIRECTION('center_axis',(0.,1.,0.));
#85993=DIRECTION('ref_axis',(-1.,0.,0.));
#85994=DIRECTION('',(1.04744440165294E-14,0.,1.));
#85995=DIRECTION('center_axis',(0.,1.,0.));
#85996=DIRECTION('ref_axis',(-1.,0.,1.5379994298875E-14));
#85997=DIRECTION('',(-1.,0.,1.04744440165294E-14));
#85998=DIRECTION('center_axis',(0.,1.,0.));
#85999=DIRECTION('ref_axis',(-1.,0.,1.5379994298875E-14));
#86000=DIRECTION('',(-1.04744440165294E-14,0.,-1.));
#86001=DIRECTION('center_axis',(0.,1.,0.));
#86002=DIRECTION('ref_axis',(-1.,0.,7.68999714943749E-15));
#86003=DIRECTION('',(1.,0.,-1.04744440165294E-14));
#86004=DIRECTION('center_axis',(0.,1.,0.));
#86005=DIRECTION('ref_axis',(-1.,0.,7.68999714943749E-15));
#86006=DIRECTION('',(1.04744440165294E-14,0.,1.));
#86007=DIRECTION('center_axis',(0.,1.,0.));
#86008=DIRECTION('ref_axis',(-1.,0.,7.68999714943749E-15));
#86009=DIRECTION('',(-1.,0.,1.04744440165294E-14));
#86010=DIRECTION('center_axis',(0.,1.,0.));
#86011=DIRECTION('ref_axis',(-1.,0.,7.68999714943749E-15));
#86012=DIRECTION('',(-1.04744440165294E-14,0.,-1.));
#86013=DIRECTION('center_axis',(0.,1.,0.));
#86014=DIRECTION('ref_axis',(-1.,0.,1.53799942988749E-14));
#86015=DIRECTION('',(1.,0.,-1.04744440165294E-14));
#86016=DIRECTION('center_axis',(0.,1.,0.));
#86017=DIRECTION('ref_axis',(-1.,0.,1.5379994298875E-14));
#86018=DIRECTION('',(1.04744440165294E-14,0.,1.));
#86019=DIRECTION('center_axis',(0.,1.,0.));
#86020=DIRECTION('ref_axis',(-1.,0.,1.5379994298875E-14));
#86021=DIRECTION('',(-1.,0.,1.04744440165294E-14));
#86022=DIRECTION('center_axis',(0.,1.,0.));
#86023=DIRECTION('ref_axis',(-1.,0.,1.5379994298875E-14));
#86024=DIRECTION('',(-1.04744440165294E-14,0.,-1.));
#86025=DIRECTION('center_axis',(0.,1.,0.));
#86026=DIRECTION('ref_axis',(-1.,0.,1.53799942988749E-14));
#86027=DIRECTION('',(1.,0.,-1.04744440165294E-14));
#86028=DIRECTION('center_axis',(0.,1.,0.));
#86029=DIRECTION('ref_axis',(-1.,0.,1.5379994298875E-14));
#86030=DIRECTION('',(1.04744440165294E-14,0.,1.));
#86031=DIRECTION('center_axis',(0.,1.,0.));
#86032=DIRECTION('ref_axis',(-1.,0.,1.5379994298875E-14));
#86033=DIRECTION('',(-1.,0.,1.04744440165294E-14));
#86034=DIRECTION('center_axis',(0.,1.,0.));
#86035=DIRECTION('ref_axis',(-1.,0.,1.53799942988749E-14));
#86036=DIRECTION('',(-1.04744440165294E-14,0.,-1.));
#86037=DIRECTION('center_axis',(0.,1.,0.));
#86038=DIRECTION('ref_axis',(-1.,0.,0.));
#86039=DIRECTION('',(1.,0.,-1.04744440165294E-14));
#86040=DIRECTION('center_axis',(0.,1.,0.));
#86041=DIRECTION('ref_axis',(-1.,0.,0.));
#86042=DIRECTION('',(1.04744440165294E-14,0.,1.));
#86043=DIRECTION('center_axis',(0.,1.,0.));
#86044=DIRECTION('ref_axis',(-1.,0.,0.));
#86045=DIRECTION('',(-1.,0.,1.04744440165294E-14));
#86046=DIRECTION('center_axis',(0.,1.,0.));
#86047=DIRECTION('ref_axis',(-1.,0.,0.));
#86048=DIRECTION('',(-1.04744440165294E-14,0.,-1.));
#86049=DIRECTION('center_axis',(0.,1.,0.));
#86050=DIRECTION('ref_axis',(-1.,0.,0.));
#86051=DIRECTION('',(1.,0.,-1.04744440165294E-14));
#86052=DIRECTION('center_axis',(0.,1.,0.));
#86053=DIRECTION('ref_axis',(-1.,0.,0.));
#86054=DIRECTION('',(1.04744440165294E-14,0.,1.));
#86055=DIRECTION('center_axis',(0.,1.,0.));
#86056=DIRECTION('ref_axis',(-1.,0.,1.5379994298875E-14));
#86057=DIRECTION('',(-1.,0.,1.04744440165294E-14));
#86058=DIRECTION('center_axis',(0.,1.,0.));
#86059=DIRECTION('ref_axis',(-1.,0.,1.53799942988749E-14));
#86060=DIRECTION('',(-1.04744440165294E-14,0.,-1.));
#86061=DIRECTION('center_axis',(0.,1.,0.));
#86062=DIRECTION('ref_axis',(0.,0.,1.));
#86063=DIRECTION('',(-3.49148133884313E-15,0.,-1.));
#86064=DIRECTION('center_axis',(0.,-1.,0.));
#86065=DIRECTION('ref_axis',(-1.,0.,0.));
#86066=DIRECTION('',(1.,0.,-3.49148133884313E-15));
#86067=DIRECTION('center_axis',(-2.52399942166707E-8,-0.999999999999998,
6.5226827776597E-8));
#86068=DIRECTION('ref_axis',(0.931305370866498,2.52035365923731E-10,0.364239352892044));
#86069=DIRECTION('center_axis',(0.,-1.,0.));
#86070=DIRECTION('ref_axis',(0.,0.,-1.));
#86071=DIRECTION('center_axis',(6.52268277765997E-8,0.999999999999998,-2.52399942166698E-8));
#86072=DIRECTION('ref_axis',(0.36423935289228,-2.52035365943306E-10,0.931305370866406));
#86073=DIRECTION('',(0.,0.,-1.));
#86074=DIRECTION('center_axis',(0.,1.,0.));
#86075=DIRECTION('ref_axis',(0.,0.,1.));
#86076=DIRECTION('',(1.,0.,0.));
#86077=DIRECTION('center_axis',(0.,1.,0.));
#86078=DIRECTION('ref_axis',(0.,0.,1.));
#86079=DIRECTION('',(-3.49148133884313E-15,0.,-1.));
#86080=DIRECTION('center_axis',(0.,-1.,0.));
#86081=DIRECTION('ref_axis',(-1.,0.,0.));
#86082=DIRECTION('',(1.,0.,-3.49148133884313E-15));
#86083=DIRECTION('center_axis',(0.,1.,0.));
#86084=DIRECTION('ref_axis',(0.,0.,1.));
#86085=DIRECTION('',(0.,0.,-1.));
#86086=DIRECTION('center_axis',(0.,1.,0.));
#86087=DIRECTION('ref_axis',(0.,0.,1.));
#86088=DIRECTION('',(1.,0.,0.));
#86089=DIRECTION('center_axis',(0.,1.,0.));
#86090=DIRECTION('ref_axis',(0.,0.,1.));
#86091=DIRECTION('',(-3.49148133884313E-15,0.,-1.));
#86092=DIRECTION('center_axis',(0.,-1.,0.));
#86093=DIRECTION('ref_axis',(-1.,0.,0.));
#86094=DIRECTION('',(1.,0.,-3.49148133884313E-15));
#86095=DIRECTION('center_axis',(0.,1.,0.));
#86096=DIRECTION('ref_axis',(0.,0.,1.));
#86097=DIRECTION('',(0.,0.,-1.));
#86098=DIRECTION('center_axis',(0.,1.,0.));
#86099=DIRECTION('ref_axis',(0.,0.,1.));
#86100=DIRECTION('',(1.,0.,0.));
#86101=DIRECTION('center_axis',(0.,1.,0.));
#86102=DIRECTION('ref_axis',(0.,0.,1.));
#86103=DIRECTION('',(-3.49148133884313E-15,0.,-1.));
#86104=DIRECTION('center_axis',(0.,-1.,0.));
#86105=DIRECTION('ref_axis',(-1.,0.,0.));
#86106=DIRECTION('',(1.,0.,-3.49148133884313E-15));
#86107=DIRECTION('center_axis',(0.,1.,0.));
#86108=DIRECTION('ref_axis',(0.,0.,1.));
#86109=DIRECTION('',(0.,0.,-1.));
#86110=DIRECTION('center_axis',(0.,1.,0.));
#86111=DIRECTION('ref_axis',(0.,0.,1.));
#86112=DIRECTION('',(1.,0.,0.));
#86113=DIRECTION('',(0.,0.,-1.));
#86114=DIRECTION('center_axis',(0.,1.,0.));
#86115=DIRECTION('ref_axis',(0.,0.,1.));
#86116=DIRECTION('',(-1.,0.,0.));
#86117=DIRECTION('center_axis',(0.,1.,0.));
#86118=DIRECTION('ref_axis',(0.,0.,1.));
#86119=DIRECTION('',(0.,0.,1.));
#86120=DIRECTION('center_axis',(0.,-1.,0.));
#86121=DIRECTION('ref_axis',(0.,0.,-1.));
#86122=DIRECTION('',(-1.,0.,0.));
#86123=DIRECTION('center_axis',(0.,-1.,0.));
#86124=DIRECTION('ref_axis',(0.,0.,-1.));
#86125=DIRECTION('',(0.,0.,-1.));
#86126=DIRECTION('center_axis',(0.,1.,0.));
#86127=DIRECTION('ref_axis',(0.,0.,1.));
#86128=DIRECTION('',(-1.,0.,0.));
#86129=DIRECTION('center_axis',(0.,1.,0.));
#86130=DIRECTION('ref_axis',(0.,0.,1.));
#86131=DIRECTION('',(0.,0.,1.));
#86132=DIRECTION('center_axis',(0.,-1.,0.));
#86133=DIRECTION('ref_axis',(0.,0.,-1.));
#86134=DIRECTION('',(-1.,0.,0.));
#86135=DIRECTION('center_axis',(0.,-1.,0.));
#86136=DIRECTION('ref_axis',(0.,0.,-1.));
#86137=DIRECTION('',(0.,0.,-1.));
#86138=DIRECTION('center_axis',(0.,1.,0.));
#86139=DIRECTION('ref_axis',(0.,0.,1.));
#86140=DIRECTION('',(-1.,0.,0.));
#86141=DIRECTION('center_axis',(0.,1.,0.));
#86142=DIRECTION('ref_axis',(0.,0.,1.));
#86143=DIRECTION('',(0.,0.,1.));
#86144=DIRECTION('center_axis',(0.,-1.,0.));
#86145=DIRECTION('ref_axis',(0.,0.,-1.));
#86146=DIRECTION('',(-1.,0.,0.));
#86147=DIRECTION('center_axis',(0.,-1.,0.));
#86148=DIRECTION('ref_axis',(0.,0.,-1.));
#86149=DIRECTION('',(0.,0.,-1.));
#86150=DIRECTION('center_axis',(0.,1.,0.));
#86151=DIRECTION('ref_axis',(0.,0.,1.));
#86152=DIRECTION('',(-1.,0.,0.));
#86153=DIRECTION('center_axis',(0.,1.,0.));
#86154=DIRECTION('ref_axis',(0.,0.,1.));
#86155=DIRECTION('',(0.,0.,1.));
#86156=DIRECTION('center_axis',(0.,-1.,0.));
#86157=DIRECTION('ref_axis',(0.,0.,-1.));
#86158=DIRECTION('',(-1.,0.,0.));
#86159=DIRECTION('center_axis',(0.,-1.,0.));
#86160=DIRECTION('ref_axis',(0.,0.,-1.));
#86161=DIRECTION('',(0.,0.,-1.));
#86162=DIRECTION('center_axis',(0.,1.,0.));
#86163=DIRECTION('ref_axis',(0.,0.,1.));
#86164=DIRECTION('',(-1.,0.,0.));
#86165=DIRECTION('center_axis',(0.,1.,0.));
#86166=DIRECTION('ref_axis',(0.,0.,1.));
#86167=DIRECTION('',(0.,0.,1.));
#86168=DIRECTION('center_axis',(0.,-1.,0.));
#86169=DIRECTION('ref_axis',(0.,0.,-1.));
#86170=DIRECTION('',(-1.,0.,0.));
#86171=DIRECTION('center_axis',(0.,-1.,0.));
#86172=DIRECTION('ref_axis',(0.,0.,-1.));
#86173=DIRECTION('',(0.,0.,-1.));
#86174=DIRECTION('center_axis',(0.,1.,0.));
#86175=DIRECTION('ref_axis',(0.,0.,1.));
#86176=DIRECTION('',(-1.,0.,0.));
#86177=DIRECTION('center_axis',(0.,1.,0.));
#86178=DIRECTION('ref_axis',(0.,0.,1.));
#86179=DIRECTION('',(-1.,0.,0.));
#86180=DIRECTION('center_axis',(0.,-1.,0.));
#86181=DIRECTION('ref_axis',(0.,0.,-1.));
#86182=DIRECTION('',(0.,0.,-1.));
#86183=DIRECTION('center_axis',(0.,1.,0.));
#86184=DIRECTION('ref_axis',(0.,0.,1.));
#86185=DIRECTION('',(-1.,0.,0.));
#86186=DIRECTION('center_axis',(0.,1.,0.));
#86187=DIRECTION('ref_axis',(0.,0.,1.));
#86188=DIRECTION('',(0.,0.,1.));
#86189=DIRECTION('center_axis',(0.,-1.,0.));
#86190=DIRECTION('ref_axis',(0.,0.,-1.));
#86191=DIRECTION('',(-1.,0.,0.));
#86192=DIRECTION('center_axis',(0.,-1.,0.));
#86193=DIRECTION('ref_axis',(0.,0.,-1.));
#86194=DIRECTION('center_axis',(0.,1.,0.));
#86195=DIRECTION('ref_axis',(0.,0.,1.));
#86196=DIRECTION('',(-1.,0.,0.));
#86197=DIRECTION('center_axis',(0.,-1.,0.));
#86198=DIRECTION('ref_axis',(0.,0.,-1.));
#86199=DIRECTION('',(0.,0.,-1.));
#86200=DIRECTION('center_axis',(0.,-1.,0.));
#86201=DIRECTION('ref_axis',(0.,0.,-1.));
#86202=DIRECTION('',(1.,0.,0.));
#86203=DIRECTION('center_axis',(0.,1.,0.));
#86204=DIRECTION('ref_axis',(0.,0.,1.));
#86205=DIRECTION('',(-1.,0.,0.));
#86206=DIRECTION('center_axis',(0.,-1.,0.));
#86207=DIRECTION('ref_axis',(0.,0.,-1.));
#86208=DIRECTION('',(0.,0.,-1.));
#86209=DIRECTION('center_axis',(0.,-1.,0.));
#86210=DIRECTION('ref_axis',(0.,0.,-1.));
#86211=DIRECTION('',(1.,0.,0.));
#86212=DIRECTION('center_axis',(0.,1.,0.));
#86213=DIRECTION('ref_axis',(0.,0.,1.));
#86214=DIRECTION('',(-1.,0.,0.));
#86215=DIRECTION('center_axis',(0.,-1.,0.));
#86216=DIRECTION('ref_axis',(0.,0.,-1.));
#86217=DIRECTION('',(0.,0.,-1.));
#86218=DIRECTION('center_axis',(0.,-1.,0.));
#86219=DIRECTION('ref_axis',(0.,0.,-1.));
#86220=DIRECTION('',(1.,0.,0.));
#86221=DIRECTION('center_axis',(0.,-1.,0.));
#86222=DIRECTION('ref_axis',(0.,0.,-1.));
#86223=DIRECTION('',(-1.,0.,0.));
#86224=DIRECTION('center_axis',(0.,-1.,0.));
#86225=DIRECTION('ref_axis',(0.,0.,-1.));
#86226=DIRECTION('',(0.,0.,-1.));
#86227=DIRECTION('center_axis',(0.,-1.,0.));
#86228=DIRECTION('ref_axis',(0.,0.,-1.));
#86229=DIRECTION('',(1.,0.,0.));
#86230=DIRECTION('center_axis',(0.,-1.,0.));
#86231=DIRECTION('ref_axis',(0.,0.,-1.));
#86232=DIRECTION('',(0.,0.,1.));
#86233=DIRECTION('center_axis',(0.,-1.,0.));
#86234=DIRECTION('ref_axis',(0.,0.,-1.));
#86235=DIRECTION('',(-1.,0.,0.));
#86236=DIRECTION('center_axis',(0.,-1.,0.));
#86237=DIRECTION('ref_axis',(0.,0.,-1.));
#86238=DIRECTION('',(0.,0.,-1.));
#86239=DIRECTION('center_axis',(0.,-1.,0.));
#86240=DIRECTION('ref_axis',(0.,0.,-1.));
#86241=DIRECTION('',(1.,0.,0.));
#86242=DIRECTION('center_axis',(0.,-1.,0.));
#86243=DIRECTION('ref_axis',(0.,0.,-1.));
#86244=DIRECTION('',(0.,0.,1.));
#86245=DIRECTION('center_axis',(0.,-1.,0.));
#86246=DIRECTION('ref_axis',(0.,0.,-1.));
#86247=DIRECTION('',(-1.,0.,0.));
#86248=DIRECTION('center_axis',(0.,-1.,0.));
#86249=DIRECTION('ref_axis',(0.,0.,-1.));
#86250=DIRECTION('',(0.,0.,-1.));
#86251=DIRECTION('center_axis',(0.,-1.,0.));
#86252=DIRECTION('ref_axis',(0.,0.,-1.));
#86253=DIRECTION('',(1.,0.,0.));
#86254=DIRECTION('center_axis',(0.,-1.,0.));
#86255=DIRECTION('ref_axis',(0.,0.,-1.));
#86256=DIRECTION('',(0.,0.,1.));
#86257=DIRECTION('center_axis',(0.,-1.,0.));
#86258=DIRECTION('ref_axis',(0.,0.,-1.));
#86259=DIRECTION('',(-1.,0.,0.));
#86260=DIRECTION('center_axis',(0.,-1.,0.));
#86261=DIRECTION('ref_axis',(0.,0.,-1.));
#86262=DIRECTION('',(0.,0.,-1.));
#86263=DIRECTION('center_axis',(0.,-1.,0.));
#86264=DIRECTION('ref_axis',(0.,0.,-1.));
#86265=DIRECTION('',(1.,0.,0.));
#86266=DIRECTION('center_axis',(0.,-1.,0.));
#86267=DIRECTION('ref_axis',(0.,0.,-1.));
#86268=DIRECTION('',(0.,0.,1.));
#86269=DIRECTION('center_axis',(0.,-1.,0.));
#86270=DIRECTION('ref_axis',(0.,0.,-1.));
#86271=DIRECTION('',(-1.,0.,0.));
#86272=DIRECTION('center_axis',(0.,-1.,0.));
#86273=DIRECTION('ref_axis',(0.,0.,-1.));
#86274=DIRECTION('',(0.,0.,-1.));
#86275=DIRECTION('center_axis',(0.,-1.,0.));
#86276=DIRECTION('ref_axis',(0.,0.,-1.));
#86277=DIRECTION('',(1.,0.,0.));
#86278=DIRECTION('center_axis',(0.,-1.,0.));
#86279=DIRECTION('ref_axis',(0.,0.,-1.));
#86280=DIRECTION('',(0.,0.,1.));
#86281=DIRECTION('center_axis',(0.,-1.,0.));
#86282=DIRECTION('ref_axis',(0.,0.,-1.));
#86283=DIRECTION('',(-1.,0.,0.));
#86284=DIRECTION('center_axis',(0.,-1.,0.));
#86285=DIRECTION('ref_axis',(0.,0.,-1.));
#86286=DIRECTION('',(0.,0.,-1.));
#86287=DIRECTION('center_axis',(0.,-1.,0.));
#86288=DIRECTION('ref_axis',(0.,0.,-1.));
#86289=DIRECTION('',(1.,0.,0.));
#86290=DIRECTION('center_axis',(0.,-1.,0.));
#86291=DIRECTION('ref_axis',(0.,0.,-1.));
#86292=DIRECTION('',(0.,0.,1.));
#86293=DIRECTION('center_axis',(0.,-1.,0.));
#86294=DIRECTION('ref_axis',(0.,0.,-1.));
#86295=DIRECTION('',(-1.,0.,0.));
#86296=DIRECTION('center_axis',(0.,-1.,0.));
#86297=DIRECTION('ref_axis',(0.,0.,-1.));
#86298=DIRECTION('',(0.,0.,-1.));
#86299=DIRECTION('center_axis',(0.,-1.,0.));
#86300=DIRECTION('ref_axis',(0.,0.,-1.));
#86301=DIRECTION('',(1.,0.,0.));
#86302=DIRECTION('center_axis',(0.,-1.,0.));
#86303=DIRECTION('ref_axis',(0.,0.,-1.));
#86304=DIRECTION('',(0.,0.,1.));
#86305=DIRECTION('center_axis',(0.,-1.,0.));
#86306=DIRECTION('ref_axis',(0.,0.,-1.));
#86307=DIRECTION('',(-1.,0.,0.));
#86308=DIRECTION('center_axis',(0.,-1.,0.));
#86309=DIRECTION('ref_axis',(0.,0.,-1.));
#86310=DIRECTION('',(0.,0.,-1.));
#86311=DIRECTION('center_axis',(0.,-1.,0.));
#86312=DIRECTION('ref_axis',(0.,0.,-1.));
#86313=DIRECTION('',(1.,0.,0.));
#86314=DIRECTION('center_axis',(0.,-1.,0.));
#86315=DIRECTION('ref_axis',(0.,0.,-1.));
#86316=DIRECTION('',(0.,0.,1.));
#86317=DIRECTION('center_axis',(0.,-1.,0.));
#86318=DIRECTION('ref_axis',(0.,0.,-1.));
#86319=DIRECTION('',(-1.,0.,0.));
#86320=DIRECTION('center_axis',(0.,-1.,0.));
#86321=DIRECTION('ref_axis',(0.,0.,-1.));
#86322=DIRECTION('',(0.,0.,-1.));
#86323=DIRECTION('center_axis',(0.,-1.,0.));
#86324=DIRECTION('ref_axis',(0.,0.,-1.));
#86325=DIRECTION('',(1.,0.,0.));
#86326=DIRECTION('center_axis',(0.,-1.,0.));
#86327=DIRECTION('ref_axis',(0.,0.,-1.));
#86328=DIRECTION('',(0.,0.,1.));
#86329=DIRECTION('center_axis',(0.,-1.,0.));
#86330=DIRECTION('ref_axis',(0.,0.,-1.));
#86331=DIRECTION('',(-1.,0.,0.));
#86332=DIRECTION('center_axis',(0.,-1.,0.));
#86333=DIRECTION('ref_axis',(0.,0.,-1.));
#86334=DIRECTION('',(0.,0.,-1.));
#86335=DIRECTION('center_axis',(0.,-1.,0.));
#86336=DIRECTION('ref_axis',(0.,0.,-1.));
#86337=DIRECTION('',(1.,0.,0.));
#86338=DIRECTION('center_axis',(0.,-1.,0.));
#86339=DIRECTION('ref_axis',(0.,0.,-1.));
#86340=DIRECTION('',(0.,0.,1.));
#86341=DIRECTION('center_axis',(0.,-1.,0.));
#86342=DIRECTION('ref_axis',(0.,0.,-1.));
#86343=DIRECTION('',(-1.,0.,0.));
#86344=DIRECTION('center_axis',(0.,-1.,0.));
#86345=DIRECTION('ref_axis',(0.,0.,-1.));
#86346=DIRECTION('',(0.,0.,-1.));
#86347=DIRECTION('center_axis',(0.,-1.,0.));
#86348=DIRECTION('ref_axis',(0.,0.,-1.));
#86349=DIRECTION('',(1.,0.,0.));
#86350=DIRECTION('center_axis',(0.,-1.,0.));
#86351=DIRECTION('ref_axis',(0.,0.,-1.));
#86352=DIRECTION('',(0.,0.,1.));
#86353=DIRECTION('center_axis',(0.,-1.,0.));
#86354=DIRECTION('ref_axis',(0.,0.,-1.));
#86355=DIRECTION('',(-1.,0.,0.));
#86356=DIRECTION('center_axis',(0.,-1.,0.));
#86357=DIRECTION('ref_axis',(0.,0.,-1.));
#86358=DIRECTION('',(0.,0.,-1.));
#86359=DIRECTION('center_axis',(0.,-1.,0.));
#86360=DIRECTION('ref_axis',(0.,0.,-1.));
#86361=DIRECTION('',(1.,0.,0.));
#86362=DIRECTION('center_axis',(0.,-1.,0.));
#86363=DIRECTION('ref_axis',(0.,0.,-1.));
#86364=DIRECTION('',(0.,0.,1.));
#86365=DIRECTION('center_axis',(0.,-1.,0.));
#86366=DIRECTION('ref_axis',(0.,0.,-1.));
#86367=DIRECTION('',(-1.,0.,0.));
#86368=DIRECTION('center_axis',(0.,-1.,0.));
#86369=DIRECTION('ref_axis',(0.,0.,-1.));
#86370=DIRECTION('',(0.,0.,-1.));
#86371=DIRECTION('center_axis',(0.,-1.,0.));
#86372=DIRECTION('ref_axis',(0.,0.,-1.));
#86373=DIRECTION('',(1.,0.,0.));
#86374=DIRECTION('center_axis',(0.,-1.,0.));
#86375=DIRECTION('ref_axis',(0.,0.,-1.));
#86376=DIRECTION('',(0.,0.,1.));
#86377=DIRECTION('',(1.,0.,-3.49148133884313E-15));
#86378=DIRECTION('center_axis',(0.,1.,0.));
#86379=DIRECTION('ref_axis',(0.,0.,1.));
#86380=DIRECTION('',(0.,0.,-1.));
#86381=DIRECTION('center_axis',(0.,1.,0.));
#86382=DIRECTION('ref_axis',(0.,0.,1.));
#86383=DIRECTION('',(1.,0.,0.));
#86384=DIRECTION('center_axis',(0.,1.,0.));
#86385=DIRECTION('ref_axis',(0.,0.,1.));
#86386=DIRECTION('',(-3.49148133884313E-15,0.,-1.));
#86387=DIRECTION('center_axis',(0.,-1.,0.));
#86388=DIRECTION('ref_axis',(-1.,0.,3.84499857471875E-15));
#86389=DIRECTION('center_axis',(0.,-1.,0.));
#86390=DIRECTION('ref_axis',(0.,0.,-1.));
#86391=DIRECTION('',(1.,0.,0.));
#86392=DIRECTION('center_axis',(0.,1.,0.));
#86393=DIRECTION('ref_axis',(0.,0.,1.));
#86394=DIRECTION('',(0.,0.,1.));
#86395=DIRECTION('center_axis',(0.,1.,0.));
#86396=DIRECTION('ref_axis',(0.,0.,1.));
#86397=DIRECTION('',(-1.,0.,0.));
#86398=DIRECTION('center_axis',(0.,-1.,0.));
#86399=DIRECTION('ref_axis',(0.,0.,-1.));
#86400=DIRECTION('',(1.,0.,0.));
#86401=DIRECTION('center_axis',(0.,1.,0.));
#86402=DIRECTION('ref_axis',(0.,0.,1.));
#86403=DIRECTION('',(0.,0.,1.));
#86404=DIRECTION('center_axis',(0.,1.,0.));
#86405=DIRECTION('ref_axis',(0.,0.,1.));
#86406=DIRECTION('',(-1.,0.,0.));
#86407=DIRECTION('center_axis',(0.,-1.,0.));
#86408=DIRECTION('ref_axis',(0.,0.,-1.));
#86409=DIRECTION('',(1.,0.,0.));
#86410=DIRECTION('center_axis',(0.,1.,0.));
#86411=DIRECTION('ref_axis',(0.,0.,1.));
#86412=DIRECTION('',(0.,0.,1.));
#86413=DIRECTION('center_axis',(0.,1.,0.));
#86414=DIRECTION('ref_axis',(0.,0.,1.));
#86415=DIRECTION('',(-1.,0.,0.));
#86416=DIRECTION('center_axis',(0.,1.,0.));
#86417=DIRECTION('ref_axis',(0.,0.,1.));
#86418=DIRECTION('',(0.,0.,-1.));
#86419=DIRECTION('center_axis',(0.,1.,0.));
#86420=DIRECTION('ref_axis',(0.,0.,1.));
#86421=DIRECTION('',(1.,0.,0.));
#86422=DIRECTION('center_axis',(0.,1.,0.));
#86423=DIRECTION('ref_axis',(0.,0.,1.));
#86424=DIRECTION('',(0.,0.,1.));
#86425=DIRECTION('center_axis',(0.,1.,0.));
#86426=DIRECTION('ref_axis',(0.,0.,1.));
#86427=DIRECTION('',(-1.,0.,0.));
#86428=DIRECTION('center_axis',(0.,1.,0.));
#86429=DIRECTION('ref_axis',(0.,0.,1.));
#86430=DIRECTION('',(0.,0.,-1.));
#86431=DIRECTION('center_axis',(0.,1.,0.));
#86432=DIRECTION('ref_axis',(0.,0.,1.));
#86433=DIRECTION('',(1.,0.,0.));
#86434=DIRECTION('center_axis',(0.,1.,0.));
#86435=DIRECTION('ref_axis',(0.,0.,1.));
#86436=DIRECTION('',(0.,0.,1.));
#86437=DIRECTION('center_axis',(0.,1.,0.));
#86438=DIRECTION('ref_axis',(0.,0.,1.));
#86439=DIRECTION('',(-1.,0.,0.));
#86440=DIRECTION('center_axis',(0.,1.,0.));
#86441=DIRECTION('ref_axis',(0.,0.,1.));
#86442=DIRECTION('',(0.,0.,-1.));
#86443=DIRECTION('center_axis',(0.,1.,0.));
#86444=DIRECTION('ref_axis',(0.,0.,1.));
#86445=DIRECTION('',(1.,0.,0.));
#86446=DIRECTION('center_axis',(0.,1.,0.));
#86447=DIRECTION('ref_axis',(0.,0.,1.));
#86448=DIRECTION('',(0.,0.,1.));
#86449=DIRECTION('center_axis',(0.,1.,0.));
#86450=DIRECTION('ref_axis',(0.,0.,1.));
#86451=DIRECTION('',(-1.,0.,0.));
#86452=DIRECTION('center_axis',(0.,1.,0.));
#86453=DIRECTION('ref_axis',(0.,0.,1.));
#86454=DIRECTION('',(0.,0.,-1.));
#86455=DIRECTION('center_axis',(0.,1.,0.));
#86456=DIRECTION('ref_axis',(0.,0.,1.));
#86457=DIRECTION('',(1.,0.,0.));
#86458=DIRECTION('center_axis',(0.,1.,0.));
#86459=DIRECTION('ref_axis',(0.,0.,1.));
#86460=DIRECTION('',(0.,0.,1.));
#86461=DIRECTION('center_axis',(0.,1.,0.));
#86462=DIRECTION('ref_axis',(0.,0.,1.));
#86463=DIRECTION('',(-1.,0.,0.));
#86464=DIRECTION('center_axis',(0.,1.,0.));
#86465=DIRECTION('ref_axis',(0.,0.,1.));
#86466=DIRECTION('',(0.,0.,-1.));
#86467=DIRECTION('center_axis',(0.,1.,0.));
#86468=DIRECTION('ref_axis',(0.,0.,1.));
#86469=DIRECTION('',(1.,0.,0.));
#86470=DIRECTION('center_axis',(0.,1.,0.));
#86471=DIRECTION('ref_axis',(0.,0.,1.));
#86472=DIRECTION('',(0.,0.,1.));
#86473=DIRECTION('center_axis',(0.,1.,0.));
#86474=DIRECTION('ref_axis',(0.,0.,1.));
#86475=DIRECTION('',(-1.,0.,0.));
#86476=DIRECTION('center_axis',(0.,1.,0.));
#86477=DIRECTION('ref_axis',(0.,0.,1.));
#86478=DIRECTION('',(0.,0.,-1.));
#86479=DIRECTION('center_axis',(0.,1.,0.));
#86480=DIRECTION('ref_axis',(0.,0.,1.));
#86481=DIRECTION('',(1.,0.,0.));
#86482=DIRECTION('center_axis',(0.,1.,0.));
#86483=DIRECTION('ref_axis',(0.,0.,1.));
#86484=DIRECTION('',(0.,0.,1.));
#86485=DIRECTION('center_axis',(0.,1.,0.));
#86486=DIRECTION('ref_axis',(0.,0.,1.));
#86487=DIRECTION('',(-1.,0.,0.));
#86488=DIRECTION('center_axis',(0.,1.,0.));
#86489=DIRECTION('ref_axis',(0.,0.,1.));
#86490=DIRECTION('',(0.,0.,-1.));
#86491=DIRECTION('center_axis',(0.,1.,0.));
#86492=DIRECTION('ref_axis',(0.,0.,1.));
#86493=DIRECTION('',(1.,0.,0.));
#86494=DIRECTION('center_axis',(0.,1.,0.));
#86495=DIRECTION('ref_axis',(0.,0.,1.));
#86496=DIRECTION('',(0.,0.,1.));
#86497=DIRECTION('center_axis',(0.,1.,0.));
#86498=DIRECTION('ref_axis',(0.,0.,1.));
#86499=DIRECTION('',(-1.,0.,0.));
#86500=DIRECTION('center_axis',(0.,1.,0.));
#86501=DIRECTION('ref_axis',(0.,0.,1.));
#86502=DIRECTION('',(0.,0.,-1.));
#86503=DIRECTION('center_axis',(0.,1.,0.));
#86504=DIRECTION('ref_axis',(0.,0.,1.));
#86505=DIRECTION('',(1.,0.,0.));
#86506=DIRECTION('center_axis',(0.,1.,0.));
#86507=DIRECTION('ref_axis',(0.,0.,1.));
#86508=DIRECTION('',(0.,0.,1.));
#86509=DIRECTION('center_axis',(0.,1.,0.));
#86510=DIRECTION('ref_axis',(0.,0.,1.));
#86511=DIRECTION('',(-1.,0.,0.));
#86512=DIRECTION('center_axis',(0.,1.,0.));
#86513=DIRECTION('ref_axis',(0.,0.,1.));
#86514=DIRECTION('',(0.,0.,-1.));
#86515=DIRECTION('center_axis',(0.,1.,0.));
#86516=DIRECTION('ref_axis',(0.,0.,1.));
#86517=DIRECTION('',(1.,0.,0.));
#86518=DIRECTION('center_axis',(0.,1.,0.));
#86519=DIRECTION('ref_axis',(0.,0.,1.));
#86520=DIRECTION('',(0.,0.,1.));
#86521=DIRECTION('center_axis',(0.,1.,0.));
#86522=DIRECTION('ref_axis',(0.,0.,1.));
#86523=DIRECTION('',(-1.,0.,0.));
#86524=DIRECTION('center_axis',(0.,1.,0.));
#86525=DIRECTION('ref_axis',(0.,0.,1.));
#86526=DIRECTION('',(0.,0.,-1.));
#86527=DIRECTION('center_axis',(0.,1.,0.));
#86528=DIRECTION('ref_axis',(0.,0.,1.));
#86529=DIRECTION('',(1.,0.,0.));
#86530=DIRECTION('center_axis',(0.,1.,0.));
#86531=DIRECTION('ref_axis',(0.,0.,1.));
#86532=DIRECTION('',(0.,0.,1.));
#86533=DIRECTION('center_axis',(0.,1.,0.));
#86534=DIRECTION('ref_axis',(0.,0.,1.));
#86535=DIRECTION('',(-1.,0.,0.));
#86536=DIRECTION('center_axis',(0.,1.,0.));
#86537=DIRECTION('ref_axis',(0.,0.,1.));
#86538=DIRECTION('',(0.,0.,-1.));
#86539=DIRECTION('center_axis',(0.,1.,0.));
#86540=DIRECTION('ref_axis',(0.,0.,1.));
#86541=DIRECTION('',(1.,0.,0.));
#86542=DIRECTION('center_axis',(0.,1.,0.));
#86543=DIRECTION('ref_axis',(0.,0.,1.));
#86544=DIRECTION('',(0.,0.,1.));
#86545=DIRECTION('center_axis',(0.,1.,0.));
#86546=DIRECTION('ref_axis',(0.,0.,1.));
#86547=DIRECTION('',(-1.,0.,0.));
#86548=DIRECTION('center_axis',(0.,1.,0.));
#86549=DIRECTION('ref_axis',(0.,0.,1.));
#86550=DIRECTION('',(0.,0.,-1.));
#86551=DIRECTION('center_axis',(0.,1.,0.));
#86552=DIRECTION('ref_axis',(0.,0.,1.));
#86553=DIRECTION('',(1.,0.,0.));
#86554=DIRECTION('center_axis',(0.,1.,0.));
#86555=DIRECTION('ref_axis',(0.,0.,1.));
#86556=DIRECTION('',(0.,0.,1.));
#86557=DIRECTION('center_axis',(0.,1.,0.));
#86558=DIRECTION('ref_axis',(0.,0.,1.));
#86559=DIRECTION('',(-1.,0.,0.));
#86560=DIRECTION('center_axis',(0.,1.,0.));
#86561=DIRECTION('ref_axis',(0.,0.,1.));
#86562=DIRECTION('',(0.,0.,-1.));
#86563=DIRECTION('center_axis',(0.,1.,0.));
#86564=DIRECTION('ref_axis',(0.,0.,1.));
#86565=DIRECTION('',(1.,0.,0.));
#86566=DIRECTION('center_axis',(0.,1.,0.));
#86567=DIRECTION('ref_axis',(0.,0.,1.));
#86568=DIRECTION('',(0.,0.,1.));
#86569=DIRECTION('center_axis',(0.,1.,0.));
#86570=DIRECTION('ref_axis',(0.,0.,1.));
#86571=DIRECTION('',(-1.,0.,0.));
#86572=DIRECTION('',(-1.,0.,3.49148133884313E-15));
#86573=DIRECTION('center_axis',(0.,1.,0.));
#86574=DIRECTION('ref_axis',(1.,0.,0.));
#86575=DIRECTION('',(3.49148133884313E-15,0.,1.));
#86576=DIRECTION('center_axis',(0.,1.,0.));
#86577=DIRECTION('ref_axis',(1.,0.,0.));
#86578=DIRECTION('',(1.,0.,-3.49148133884313E-15));
#86579=DIRECTION('center_axis',(0.,-1.,0.));
#86580=DIRECTION('ref_axis',(-1.,0.,0.));
#86581=DIRECTION('',(3.49148133884313E-15,0.,1.));
#86582=DIRECTION('center_axis',(0.,-1.,0.));
#86583=DIRECTION('ref_axis',(-1.,0.,0.));
#86584=DIRECTION('',(-1.,0.,3.49148133884313E-15));
#86585=DIRECTION('center_axis',(0.,1.,0.));
#86586=DIRECTION('ref_axis',(1.,0.,0.));
#86587=DIRECTION('',(3.49148133884313E-15,0.,1.));
#86588=DIRECTION('center_axis',(0.,1.,0.));
#86589=DIRECTION('ref_axis',(1.,0.,0.));
#86590=DIRECTION('',(1.,0.,-3.49148133884313E-15));
#86591=DIRECTION('center_axis',(0.,-1.,0.));
#86592=DIRECTION('ref_axis',(-1.,0.,0.));
#86593=DIRECTION('',(3.49148133884313E-15,0.,1.));
#86594=DIRECTION('center_axis',(0.,-1.,0.));
#86595=DIRECTION('ref_axis',(-1.,0.,0.));
#86596=DIRECTION('',(-1.,0.,3.49148133884313E-15));
#86597=DIRECTION('center_axis',(0.,1.,0.));
#86598=DIRECTION('ref_axis',(1.,0.,0.));
#86599=DIRECTION('',(3.49148133884313E-15,0.,1.));
#86600=DIRECTION('center_axis',(0.,1.,0.));
#86601=DIRECTION('ref_axis',(1.,0.,0.));
#86602=DIRECTION('',(1.,0.,-3.49148133884313E-15));
#86603=DIRECTION('center_axis',(0.,-1.,0.));
#86604=DIRECTION('ref_axis',(-1.,0.,0.));
#86605=DIRECTION('',(3.49148133884313E-15,0.,1.));
#86606=DIRECTION('center_axis',(0.,-1.,0.));
#86607=DIRECTION('ref_axis',(-1.,0.,0.));
#86608=DIRECTION('',(-1.,0.,3.49148133884313E-15));
#86609=DIRECTION('center_axis',(0.,1.,0.));
#86610=DIRECTION('ref_axis',(1.,0.,0.));
#86611=DIRECTION('',(3.49148133884313E-15,0.,1.));
#86612=DIRECTION('center_axis',(0.,1.,0.));
#86613=DIRECTION('ref_axis',(1.,0.,0.));
#86614=DIRECTION('',(1.,0.,-3.49148133884313E-15));
#86615=DIRECTION('center_axis',(0.,-1.,0.));
#86616=DIRECTION('ref_axis',(-1.,0.,0.));
#86617=DIRECTION('',(3.49148133884313E-15,0.,1.));
#86618=DIRECTION('center_axis',(0.,-1.,0.));
#86619=DIRECTION('ref_axis',(-1.,0.,0.));
#86620=DIRECTION('',(-1.,0.,3.49148133884313E-15));
#86621=DIRECTION('center_axis',(0.,1.,0.));
#86622=DIRECTION('ref_axis',(1.,0.,0.));
#86623=DIRECTION('',(3.49148133884313E-15,0.,1.));
#86624=DIRECTION('center_axis',(0.,1.,0.));
#86625=DIRECTION('ref_axis',(1.,0.,0.));
#86626=DIRECTION('',(1.,0.,-3.49148133884313E-15));
#86627=DIRECTION('center_axis',(0.,-1.,0.));
#86628=DIRECTION('ref_axis',(-1.,0.,0.));
#86629=DIRECTION('',(3.49148133884313E-15,0.,1.));
#86630=DIRECTION('center_axis',(0.,-1.,0.));
#86631=DIRECTION('ref_axis',(-1.,0.,0.));
#86632=DIRECTION('',(-1.,0.,3.49148133884313E-15));
#86633=DIRECTION('center_axis',(0.,1.,0.));
#86634=DIRECTION('ref_axis',(1.,0.,0.));
#86635=DIRECTION('',(3.49148133884313E-15,0.,1.));
#86636=DIRECTION('center_axis',(0.,1.,0.));
#86637=DIRECTION('ref_axis',(1.,0.,-3.49148133884313E-15));
#86638=DIRECTION('',(3.49148133884313E-15,0.,1.));
#86639=DIRECTION('center_axis',(0.,-1.,0.));
#86640=DIRECTION('ref_axis',(-1.,0.,0.));
#86641=DIRECTION('',(-1.,0.,3.49148133884313E-15));
#86642=DIRECTION('center_axis',(0.,1.,0.));
#86643=DIRECTION('ref_axis',(1.,0.,-3.84499857471874E-15));
#86644=DIRECTION('',(3.49148133884313E-15,0.,1.));
#86645=DIRECTION('center_axis',(0.,1.,0.));
#86646=DIRECTION('ref_axis',(1.,0.,-3.84499857471874E-15));
#86647=DIRECTION('',(1.,0.,-3.49148133884313E-15));
#86648=DIRECTION('center_axis',(0.,-1.,0.));
#86649=DIRECTION('ref_axis',(-1.,0.,3.84499857471874E-15));
#86650=DIRECTION('',(3.49148133884313E-15,0.,1.));
#86651=DIRECTION('center_axis',(0.,-1.,0.));
#86652=DIRECTION('ref_axis',(-1.,0.,3.84499857471874E-15));
#86653=DIRECTION('center_axis',(0.,1.,0.));
#86654=DIRECTION('ref_axis',(1.,0.,-3.49148133884313E-15));
#86655=DIRECTION('',(3.49148133884313E-15,0.,1.));
#86656=DIRECTION('center_axis',(0.,-1.,0.));
#86657=DIRECTION('ref_axis',(-1.,0.,0.));
#86658=DIRECTION('',(-1.,0.,3.49148133884313E-15));
#86659=DIRECTION('center_axis',(0.,-1.,0.));
#86660=DIRECTION('ref_axis',(-1.,0.,0.));
#86661=DIRECTION('',(-3.49148133884313E-15,0.,-1.));
#86662=DIRECTION('center_axis',(0.,1.,0.));
#86663=DIRECTION('ref_axis',(1.,0.,-3.49148133884313E-15));
#86664=DIRECTION('',(3.49148133884313E-15,0.,1.));
#86665=DIRECTION('center_axis',(0.,-1.,0.));
#86666=DIRECTION('ref_axis',(-1.,0.,0.));
#86667=DIRECTION('',(-1.,0.,3.49148133884313E-15));
#86668=DIRECTION('center_axis',(0.,-1.,0.));
#86669=DIRECTION('ref_axis',(-1.,0.,0.));
#86670=DIRECTION('',(-3.49148133884313E-15,0.,-1.));
#86671=DIRECTION('center_axis',(0.,1.,0.));
#86672=DIRECTION('ref_axis',(1.,0.,-3.49148133884313E-15));
#86673=DIRECTION('',(3.49148133884313E-15,0.,1.));
#86674=DIRECTION('center_axis',(0.,-1.,0.));
#86675=DIRECTION('ref_axis',(-1.,0.,0.));
#86676=DIRECTION('',(-1.,0.,3.49148133884313E-15));
#86677=DIRECTION('center_axis',(0.,-1.,0.));
#86678=DIRECTION('ref_axis',(-1.,0.,0.));
#86679=DIRECTION('',(-3.49148133884313E-15,0.,-1.));
#86680=DIRECTION('center_axis',(0.,-1.,0.));
#86681=DIRECTION('ref_axis',(-1.,0.,0.));
#86682=DIRECTION('',(3.49148133884313E-15,0.,1.));
#86683=DIRECTION('center_axis',(0.,-1.,0.));
#86684=DIRECTION('ref_axis',(-1.,0.,0.));
#86685=DIRECTION('',(-1.,0.,3.49148133884313E-15));
#86686=DIRECTION('center_axis',(0.,-1.,0.));
#86687=DIRECTION('ref_axis',(-1.,0.,0.));
#86688=DIRECTION('',(-3.49148133884313E-15,0.,-1.));
#86689=DIRECTION('center_axis',(0.,-1.,0.));
#86690=DIRECTION('ref_axis',(-1.,0.,0.));
#86691=DIRECTION('',(1.,0.,-3.49148133884313E-15));
#86692=DIRECTION('center_axis',(0.,-1.,0.));
#86693=DIRECTION('ref_axis',(-1.,0.,0.));
#86694=DIRECTION('',(3.49148133884313E-15,0.,1.));
#86695=DIRECTION('center_axis',(0.,-1.,0.));
#86696=DIRECTION('ref_axis',(-1.,0.,0.));
#86697=DIRECTION('',(-1.,0.,3.49148133884313E-15));
#86698=DIRECTION('center_axis',(0.,-1.,0.));
#86699=DIRECTION('ref_axis',(-1.,0.,0.));
#86700=DIRECTION('',(-3.49148133884313E-15,0.,-1.));
#86701=DIRECTION('center_axis',(0.,-1.,0.));
#86702=DIRECTION('ref_axis',(-1.,0.,0.));
#86703=DIRECTION('',(1.,0.,-3.49148133884313E-15));
#86704=DIRECTION('center_axis',(0.,-1.,0.));
#86705=DIRECTION('ref_axis',(-1.,0.,0.));
#86706=DIRECTION('',(3.49148133884313E-15,0.,1.));
#86707=DIRECTION('center_axis',(0.,-1.,0.));
#86708=DIRECTION('ref_axis',(-1.,0.,0.));
#86709=DIRECTION('',(-1.,0.,3.49148133884313E-15));
#86710=DIRECTION('center_axis',(0.,-1.,0.));
#86711=DIRECTION('ref_axis',(-1.,0.,0.));
#86712=DIRECTION('',(-3.49148133884313E-15,0.,-1.));
#86713=DIRECTION('center_axis',(0.,-1.,0.));
#86714=DIRECTION('ref_axis',(-1.,0.,0.));
#86715=DIRECTION('',(1.,0.,-3.49148133884313E-15));
#86716=DIRECTION('center_axis',(0.,-1.,0.));
#86717=DIRECTION('ref_axis',(-1.,0.,0.));
#86718=DIRECTION('',(3.49148133884313E-15,0.,1.));
#86719=DIRECTION('center_axis',(0.,-1.,0.));
#86720=DIRECTION('ref_axis',(-1.,0.,0.));
#86721=DIRECTION('',(-1.,0.,3.49148133884313E-15));
#86722=DIRECTION('center_axis',(0.,-1.,0.));
#86723=DIRECTION('ref_axis',(-1.,0.,0.));
#86724=DIRECTION('',(-3.49148133884313E-15,0.,-1.));
#86725=DIRECTION('center_axis',(0.,-1.,0.));
#86726=DIRECTION('ref_axis',(-1.,0.,0.));
#86727=DIRECTION('',(1.,0.,-3.49148133884313E-15));
#86728=DIRECTION('center_axis',(0.,-1.,0.));
#86729=DIRECTION('ref_axis',(-1.,0.,0.));
#86730=DIRECTION('',(3.49148133884313E-15,0.,1.));
#86731=DIRECTION('center_axis',(0.,-1.,0.));
#86732=DIRECTION('ref_axis',(-1.,0.,0.));
#86733=DIRECTION('',(-1.,0.,3.49148133884313E-15));
#86734=DIRECTION('center_axis',(0.,-1.,0.));
#86735=DIRECTION('ref_axis',(-1.,0.,0.));
#86736=DIRECTION('',(-3.49148133884313E-15,0.,-1.));
#86737=DIRECTION('center_axis',(0.,-1.,0.));
#86738=DIRECTION('ref_axis',(-1.,0.,0.));
#86739=DIRECTION('',(1.,0.,-3.49148133884313E-15));
#86740=DIRECTION('center_axis',(0.,-1.,0.));
#86741=DIRECTION('ref_axis',(-1.,0.,0.));
#86742=DIRECTION('',(3.49148133884313E-15,0.,1.));
#86743=DIRECTION('center_axis',(0.,-1.,0.));
#86744=DIRECTION('ref_axis',(-1.,0.,0.));
#86745=DIRECTION('',(-1.,0.,3.49148133884313E-15));
#86746=DIRECTION('center_axis',(0.,-1.,0.));
#86747=DIRECTION('ref_axis',(-1.,0.,0.));
#86748=DIRECTION('',(-3.49148133884313E-15,0.,-1.));
#86749=DIRECTION('center_axis',(0.,-1.,0.));
#86750=DIRECTION('ref_axis',(-1.,0.,0.));
#86751=DIRECTION('',(1.,0.,-3.49148133884313E-15));
#86752=DIRECTION('center_axis',(0.,-1.,0.));
#86753=DIRECTION('ref_axis',(-1.,0.,0.));
#86754=DIRECTION('',(3.49148133884313E-15,0.,1.));
#86755=DIRECTION('center_axis',(0.,-1.,0.));
#86756=DIRECTION('ref_axis',(-1.,0.,0.));
#86757=DIRECTION('',(-1.,0.,3.49148133884313E-15));
#86758=DIRECTION('center_axis',(0.,-1.,0.));
#86759=DIRECTION('ref_axis',(-1.,0.,0.));
#86760=DIRECTION('',(-3.49148133884313E-15,0.,-1.));
#86761=DIRECTION('center_axis',(0.,-1.,0.));
#86762=DIRECTION('ref_axis',(-1.,0.,0.));
#86763=DIRECTION('',(1.,0.,-3.49148133884313E-15));
#86764=DIRECTION('center_axis',(0.,-1.,0.));
#86765=DIRECTION('ref_axis',(-1.,0.,0.));
#86766=DIRECTION('',(3.49148133884313E-15,0.,1.));
#86767=DIRECTION('center_axis',(0.,-1.,0.));
#86768=DIRECTION('ref_axis',(-1.,0.,0.));
#86769=DIRECTION('',(-1.,0.,3.49148133884313E-15));
#86770=DIRECTION('center_axis',(0.,-1.,0.));
#86771=DIRECTION('ref_axis',(-1.,0.,0.));
#86772=DIRECTION('',(-3.49148133884313E-15,0.,-1.));
#86773=DIRECTION('center_axis',(0.,-1.,0.));
#86774=DIRECTION('ref_axis',(-1.,0.,0.));
#86775=DIRECTION('',(1.,0.,-3.49148133884313E-15));
#86776=DIRECTION('center_axis',(0.,-1.,0.));
#86777=DIRECTION('ref_axis',(-1.,0.,0.));
#86778=DIRECTION('',(3.49148133884313E-15,0.,1.));
#86779=DIRECTION('center_axis',(0.,-1.,0.));
#86780=DIRECTION('ref_axis',(-1.,0.,0.));
#86781=DIRECTION('',(-1.,0.,3.49148133884313E-15));
#86782=DIRECTION('center_axis',(0.,-1.,0.));
#86783=DIRECTION('ref_axis',(-1.,0.,0.));
#86784=DIRECTION('',(-3.49148133884313E-15,0.,-1.));
#86785=DIRECTION('center_axis',(0.,-1.,0.));
#86786=DIRECTION('ref_axis',(-1.,0.,0.));
#86787=DIRECTION('',(1.,0.,-3.49148133884313E-15));
#86788=DIRECTION('center_axis',(0.,-1.,0.));
#86789=DIRECTION('ref_axis',(-1.,0.,0.));
#86790=DIRECTION('',(3.49148133884313E-15,0.,1.));
#86791=DIRECTION('center_axis',(0.,-1.,0.));
#86792=DIRECTION('ref_axis',(-1.,0.,0.));
#86793=DIRECTION('',(-1.,0.,3.49148133884313E-15));
#86794=DIRECTION('center_axis',(0.,-1.,0.));
#86795=DIRECTION('ref_axis',(-1.,0.,0.));
#86796=DIRECTION('',(-3.49148133884313E-15,0.,-1.));
#86797=DIRECTION('center_axis',(0.,-1.,0.));
#86798=DIRECTION('ref_axis',(-1.,0.,0.));
#86799=DIRECTION('',(1.,0.,-3.49148133884313E-15));
#86800=DIRECTION('center_axis',(0.,-1.,0.));
#86801=DIRECTION('ref_axis',(-1.,0.,0.));
#86802=DIRECTION('',(3.49148133884313E-15,0.,1.));
#86803=DIRECTION('center_axis',(0.,-1.,0.));
#86804=DIRECTION('ref_axis',(-1.,0.,0.));
#86805=DIRECTION('',(-1.,0.,3.49148133884313E-15));
#86806=DIRECTION('center_axis',(0.,-1.,0.));
#86807=DIRECTION('ref_axis',(-1.,0.,0.));
#86808=DIRECTION('',(-3.49148133884313E-15,0.,-1.));
#86809=DIRECTION('center_axis',(0.,-1.,0.));
#86810=DIRECTION('ref_axis',(-1.,0.,0.));
#86811=DIRECTION('',(1.,0.,-3.49148133884313E-15));
#86812=DIRECTION('center_axis',(0.,-1.,0.));
#86813=DIRECTION('ref_axis',(-1.,0.,0.));
#86814=DIRECTION('',(3.49148133884313E-15,0.,1.));
#86815=DIRECTION('center_axis',(0.,-1.,0.));
#86816=DIRECTION('ref_axis',(-1.,0.,0.));
#86817=DIRECTION('',(-1.,0.,3.49148133884313E-15));
#86818=DIRECTION('center_axis',(0.,-1.,0.));
#86819=DIRECTION('ref_axis',(-1.,0.,0.));
#86820=DIRECTION('',(-3.49148133884313E-15,0.,-1.));
#86821=DIRECTION('center_axis',(0.,-1.,0.));
#86822=DIRECTION('ref_axis',(-1.,0.,0.));
#86823=DIRECTION('',(1.,0.,-3.49148133884313E-15));
#86824=DIRECTION('center_axis',(0.,-1.,0.));
#86825=DIRECTION('ref_axis',(-1.,0.,0.));
#86826=DIRECTION('',(3.49148133884313E-15,0.,1.));
#86827=DIRECTION('center_axis',(0.,-1.,0.));
#86828=DIRECTION('ref_axis',(-1.,0.,0.));
#86829=DIRECTION('',(-1.,0.,3.49148133884313E-15));
#86830=DIRECTION('center_axis',(0.,-1.,0.));
#86831=DIRECTION('ref_axis',(-1.,0.,0.));
#86832=DIRECTION('',(-3.49148133884313E-15,0.,-1.));
#86833=DIRECTION('center_axis',(0.,-1.,0.));
#86834=DIRECTION('ref_axis',(-1.,0.,0.));
#86835=DIRECTION('',(1.,0.,-3.49148133884313E-15));
#86836=DIRECTION('center_axis',(0.,-1.,0.));
#86837=DIRECTION('ref_axis',(-1.,0.,3.49148133884313E-15));
#86838=DIRECTION('',(-3.49148133884313E-15,0.,-1.));
#86839=DIRECTION('center_axis',(0.,1.,0.));
#86840=DIRECTION('ref_axis',(1.,0.,0.));
#86841=DIRECTION('',(1.,0.,-3.49148133884313E-15));
#86842=DIRECTION('center_axis',(0.,1.,0.));
#86843=DIRECTION('ref_axis',(1.,0.,0.));
#86844=DIRECTION('',(3.49148133884313E-15,0.,1.));
#86845=DIRECTION('center_axis',(0.,-1.,0.));
#86846=DIRECTION('ref_axis',(-1.,0.,3.49148133884313E-15));
#86847=DIRECTION('',(-3.49148133884313E-15,0.,-1.));
#86848=DIRECTION('center_axis',(0.,1.,0.));
#86849=DIRECTION('ref_axis',(1.,0.,0.));
#86850=DIRECTION('',(1.,0.,-3.49148133884313E-15));
#86851=DIRECTION('center_axis',(0.,1.,0.));
#86852=DIRECTION('ref_axis',(1.,0.,0.));
#86853=DIRECTION('',(3.49148133884313E-15,0.,1.));
#86854=DIRECTION('center_axis',(0.,-1.,0.));
#86855=DIRECTION('ref_axis',(-1.,0.,3.49148133884313E-15));
#86856=DIRECTION('',(-3.49148133884313E-15,0.,-1.));
#86857=DIRECTION('center_axis',(0.,1.,0.));
#86858=DIRECTION('ref_axis',(1.,0.,0.));
#86859=DIRECTION('',(1.,0.,-3.49148133884313E-15));
#86860=DIRECTION('center_axis',(0.,1.,0.));
#86861=DIRECTION('ref_axis',(1.,0.,0.));
#86862=DIRECTION('',(3.49148133884313E-15,0.,1.));
#86863=DIRECTION('center_axis',(0.,1.,0.));
#86864=DIRECTION('ref_axis',(1.,0.,0.));
#86865=DIRECTION('',(-1.,0.,3.49148133884313E-15));
#86866=DIRECTION('center_axis',(0.,1.,0.));
#86867=DIRECTION('ref_axis',(1.,0.,0.));
#86868=DIRECTION('',(-3.49148133884313E-15,0.,-1.));
#86869=DIRECTION('center_axis',(0.,1.,0.));
#86870=DIRECTION('ref_axis',(1.,0.,0.));
#86871=DIRECTION('',(1.,0.,-3.49148133884313E-15));
#86872=DIRECTION('center_axis',(0.,1.,0.));
#86873=DIRECTION('ref_axis',(1.,0.,0.));
#86874=DIRECTION('',(3.49148133884313E-15,0.,1.));
#86875=DIRECTION('center_axis',(0.,1.,0.));
#86876=DIRECTION('ref_axis',(1.,0.,0.));
#86877=DIRECTION('',(-1.,0.,3.49148133884313E-15));
#86878=DIRECTION('center_axis',(0.,1.,0.));
#86879=DIRECTION('ref_axis',(1.,0.,0.));
#86880=DIRECTION('',(-3.49148133884313E-15,0.,-1.));
#86881=DIRECTION('center_axis',(0.,1.,0.));
#86882=DIRECTION('ref_axis',(1.,0.,0.));
#86883=DIRECTION('',(1.,0.,-3.49148133884313E-15));
#86884=DIRECTION('center_axis',(0.,1.,0.));
#86885=DIRECTION('ref_axis',(1.,0.,0.));
#86886=DIRECTION('',(3.49148133884313E-15,0.,1.));
#86887=DIRECTION('center_axis',(0.,1.,0.));
#86888=DIRECTION('ref_axis',(1.,0.,0.));
#86889=DIRECTION('',(-1.,0.,3.49148133884313E-15));
#86890=DIRECTION('center_axis',(0.,1.,0.));
#86891=DIRECTION('ref_axis',(1.,0.,0.));
#86892=DIRECTION('',(-3.49148133884313E-15,0.,-1.));
#86893=DIRECTION('center_axis',(0.,1.,0.));
#86894=DIRECTION('ref_axis',(1.,0.,0.));
#86895=DIRECTION('',(1.,0.,-3.49148133884313E-15));
#86896=DIRECTION('center_axis',(0.,1.,0.));
#86897=DIRECTION('ref_axis',(1.,0.,0.));
#86898=DIRECTION('',(3.49148133884313E-15,0.,1.));
#86899=DIRECTION('center_axis',(0.,1.,0.));
#86900=DIRECTION('ref_axis',(1.,0.,0.));
#86901=DIRECTION('',(-1.,0.,3.49148133884313E-15));
#86902=DIRECTION('center_axis',(0.,1.,0.));
#86903=DIRECTION('ref_axis',(1.,0.,0.));
#86904=DIRECTION('',(-3.49148133884313E-15,0.,-1.));
#86905=DIRECTION('center_axis',(0.,1.,0.));
#86906=DIRECTION('ref_axis',(1.,0.,0.));
#86907=DIRECTION('',(1.,0.,-3.49148133884313E-15));
#86908=DIRECTION('center_axis',(0.,1.,0.));
#86909=DIRECTION('ref_axis',(1.,0.,0.));
#86910=DIRECTION('',(3.49148133884313E-15,0.,1.));
#86911=DIRECTION('center_axis',(0.,1.,0.));
#86912=DIRECTION('ref_axis',(1.,0.,0.));
#86913=DIRECTION('',(-1.,0.,3.49148133884313E-15));
#86914=DIRECTION('center_axis',(0.,1.,0.));
#86915=DIRECTION('ref_axis',(1.,0.,0.));
#86916=DIRECTION('',(-3.49148133884313E-15,0.,-1.));
#86917=DIRECTION('center_axis',(0.,1.,0.));
#86918=DIRECTION('ref_axis',(1.,0.,0.));
#86919=DIRECTION('',(1.,0.,-3.49148133884313E-15));
#86920=DIRECTION('center_axis',(0.,1.,0.));
#86921=DIRECTION('ref_axis',(1.,0.,0.));
#86922=DIRECTION('',(3.49148133884313E-15,0.,1.));
#86923=DIRECTION('center_axis',(0.,1.,0.));
#86924=DIRECTION('ref_axis',(1.,0.,0.));
#86925=DIRECTION('',(-1.,0.,3.49148133884313E-15));
#86926=DIRECTION('center_axis',(0.,1.,0.));
#86927=DIRECTION('ref_axis',(1.,0.,0.));
#86928=DIRECTION('',(-3.49148133884313E-15,0.,-1.));
#86929=DIRECTION('center_axis',(0.,1.,0.));
#86930=DIRECTION('ref_axis',(1.,0.,0.));
#86931=DIRECTION('',(1.,0.,-3.49148133884313E-15));
#86932=DIRECTION('center_axis',(0.,1.,0.));
#86933=DIRECTION('ref_axis',(1.,0.,0.));
#86934=DIRECTION('',(3.49148133884313E-15,0.,1.));
#86935=DIRECTION('center_axis',(0.,1.,0.));
#86936=DIRECTION('ref_axis',(1.,0.,0.));
#86937=DIRECTION('',(-1.,0.,3.49148133884313E-15));
#86938=DIRECTION('center_axis',(0.,1.,0.));
#86939=DIRECTION('ref_axis',(1.,0.,0.));
#86940=DIRECTION('',(-3.49148133884313E-15,0.,-1.));
#86941=DIRECTION('center_axis',(0.,1.,0.));
#86942=DIRECTION('ref_axis',(1.,0.,0.));
#86943=DIRECTION('',(1.,0.,-3.49148133884313E-15));
#86944=DIRECTION('center_axis',(0.,1.,0.));
#86945=DIRECTION('ref_axis',(1.,0.,0.));
#86946=DIRECTION('',(3.49148133884313E-15,0.,1.));
#86947=DIRECTION('center_axis',(0.,1.,0.));
#86948=DIRECTION('ref_axis',(1.,0.,0.));
#86949=DIRECTION('',(-1.,0.,3.49148133884313E-15));
#86950=DIRECTION('center_axis',(0.,1.,0.));
#86951=DIRECTION('ref_axis',(1.,0.,0.));
#86952=DIRECTION('',(-3.49148133884313E-15,0.,-1.));
#86953=DIRECTION('center_axis',(0.,1.,0.));
#86954=DIRECTION('ref_axis',(1.,0.,0.));
#86955=DIRECTION('',(1.,0.,-3.49148133884313E-15));
#86956=DIRECTION('center_axis',(0.,1.,0.));
#86957=DIRECTION('ref_axis',(1.,0.,0.));
#86958=DIRECTION('',(3.49148133884313E-15,0.,1.));
#86959=DIRECTION('center_axis',(0.,1.,0.));
#86960=DIRECTION('ref_axis',(1.,0.,0.));
#86961=DIRECTION('',(-1.,0.,3.49148133884313E-15));
#86962=DIRECTION('center_axis',(0.,1.,0.));
#86963=DIRECTION('ref_axis',(1.,0.,0.));
#86964=DIRECTION('',(-3.49148133884313E-15,0.,-1.));
#86965=DIRECTION('center_axis',(0.,1.,0.));
#86966=DIRECTION('ref_axis',(1.,0.,0.));
#86967=DIRECTION('',(1.,0.,-3.49148133884313E-15));
#86968=DIRECTION('center_axis',(0.,1.,0.));
#86969=DIRECTION('ref_axis',(1.,0.,0.));
#86970=DIRECTION('',(3.49148133884313E-15,0.,1.));
#86971=DIRECTION('center_axis',(0.,1.,0.));
#86972=DIRECTION('ref_axis',(1.,0.,0.));
#86973=DIRECTION('',(-1.,0.,3.49148133884313E-15));
#86974=DIRECTION('center_axis',(0.,1.,0.));
#86975=DIRECTION('ref_axis',(1.,0.,0.));
#86976=DIRECTION('',(-3.49148133884313E-15,0.,-1.));
#86977=DIRECTION('center_axis',(0.,1.,0.));
#86978=DIRECTION('ref_axis',(1.,0.,0.));
#86979=DIRECTION('',(1.,0.,-3.49148133884313E-15));
#86980=DIRECTION('center_axis',(0.,1.,0.));
#86981=DIRECTION('ref_axis',(1.,0.,0.));
#86982=DIRECTION('',(3.49148133884313E-15,0.,1.));
#86983=DIRECTION('center_axis',(0.,1.,0.));
#86984=DIRECTION('ref_axis',(1.,0.,0.));
#86985=DIRECTION('',(-1.,0.,3.49148133884313E-15));
#86986=DIRECTION('center_axis',(0.,1.,0.));
#86987=DIRECTION('ref_axis',(1.,0.,0.));
#86988=DIRECTION('',(-3.49148133884313E-15,0.,-1.));
#86989=DIRECTION('center_axis',(0.,1.,0.));
#86990=DIRECTION('ref_axis',(1.,0.,0.));
#86991=DIRECTION('',(1.,0.,-3.49148133884313E-15));
#86992=DIRECTION('center_axis',(0.,1.,0.));
#86993=DIRECTION('ref_axis',(1.,0.,0.));
#86994=DIRECTION('',(3.49148133884313E-15,0.,1.));
#86995=DIRECTION('center_axis',(0.,1.,0.));
#86996=DIRECTION('ref_axis',(1.,0.,0.));
#86997=DIRECTION('',(-1.,0.,3.49148133884313E-15));
#86998=DIRECTION('center_axis',(0.,1.,0.));
#86999=DIRECTION('ref_axis',(1.,0.,0.));
#87000=DIRECTION('',(-3.49148133884313E-15,0.,-1.));
#87001=DIRECTION('center_axis',(0.,1.,0.));
#87002=DIRECTION('ref_axis',(1.,0.,0.));
#87003=DIRECTION('',(1.,0.,-3.49148133884313E-15));
#87004=DIRECTION('center_axis',(0.,1.,0.));
#87005=DIRECTION('ref_axis',(1.,0.,0.));
#87006=DIRECTION('',(3.49148133884313E-15,0.,1.));
#87007=DIRECTION('center_axis',(0.,1.,0.));
#87008=DIRECTION('ref_axis',(1.,0.,0.));
#87009=DIRECTION('',(-1.,0.,3.49148133884313E-15));
#87010=DIRECTION('center_axis',(0.,1.,0.));
#87011=DIRECTION('ref_axis',(1.,0.,0.));
#87012=DIRECTION('',(-3.49148133884313E-15,0.,-1.));
#87013=DIRECTION('center_axis',(0.,1.,0.));
#87014=DIRECTION('ref_axis',(1.,0.,0.));
#87015=DIRECTION('',(1.,0.,-3.49148133884313E-15));
#87016=DIRECTION('center_axis',(0.,1.,0.));
#87017=DIRECTION('ref_axis',(1.,0.,0.));
#87018=DIRECTION('',(3.49148133884313E-15,0.,1.));
#87019=DIRECTION('center_axis',(0.,-1.,0.));
#87020=DIRECTION('ref_axis',(0.,0.,1.));
#87021=DIRECTION('center_axis',(0.,1.,0.));
#87022=DIRECTION('ref_axis',(0.,0.,-1.));
#87023=DIRECTION('',(0.,0.,1.));
#87024=DIRECTION('center_axis',(0.,-1.,0.));
#87025=DIRECTION('ref_axis',(0.,0.,1.));
#87026=DIRECTION('',(1.,0.,0.));
#87027=DIRECTION('center_axis',(0.,-1.,0.));
#87028=DIRECTION('ref_axis',(0.,0.,1.));
#87029=DIRECTION('',(1.,0.,0.));
#87030=DIRECTION('center_axis',(0.,-1.,0.));
#87031=DIRECTION('ref_axis',(0.,0.,1.));
#87032=DIRECTION('',(-1.,0.,0.));
#87033=DIRECTION('center_axis',(0.,-1.,0.));
#87034=DIRECTION('ref_axis',(0.,0.,1.));
#87035=DIRECTION('',(0.,0.,1.));
#87036=DIRECTION('center_axis',(0.,-1.,0.));
#87037=DIRECTION('ref_axis',(0.,0.,1.));
#87038=DIRECTION('',(1.,0.,0.));
#87039=DIRECTION('center_axis',(0.,-1.,0.));
#87040=DIRECTION('ref_axis',(0.,0.,1.));
#87041=DIRECTION('center_axis',(0.,-1.,0.));
#87042=DIRECTION('ref_axis',(0.,0.,1.));
#87043=DIRECTION('',(0.,0.,1.));
#87044=DIRECTION('center_axis',(0.,-1.,0.));
#87045=DIRECTION('ref_axis',(0.,0.,1.));
#87046=DIRECTION('',(-1.,0.,0.));
#87047=DIRECTION('center_axis',(0.,-1.,0.));
#87048=DIRECTION('ref_axis',(0.,0.,1.));
#87049=DIRECTION('',(0.,0.,1.));
#87050=DIRECTION('center_axis',(0.,-1.,0.));
#87051=DIRECTION('ref_axis',(0.,0.,1.));
#87052=DIRECTION('',(1.,0.,0.));
#87053=DIRECTION('center_axis',(0.,-1.,0.));
#87054=DIRECTION('ref_axis',(0.,0.,1.));
#87055=DIRECTION('',(0.,0.,-1.));
#87056=DIRECTION('center_axis',(0.,-1.,0.));
#87057=DIRECTION('ref_axis',(0.,0.,1.));
#87058=DIRECTION('',(-1.,0.,0.));
#87059=DIRECTION('center_axis',(0.,-1.,0.));
#87060=DIRECTION('ref_axis',(0.,0.,1.));
#87061=DIRECTION('',(0.,0.,1.));
#87062=DIRECTION('center_axis',(0.,-1.,0.));
#87063=DIRECTION('ref_axis',(0.,0.,1.));
#87064=DIRECTION('',(1.,0.,0.));
#87065=DIRECTION('center_axis',(0.,-1.,0.));
#87066=DIRECTION('ref_axis',(0.,0.,1.));
#87067=DIRECTION('',(0.,0.,-1.));
#87068=DIRECTION('center_axis',(0.,-1.,0.));
#87069=DIRECTION('ref_axis',(0.,0.,1.));
#87070=DIRECTION('',(-1.,0.,0.));
#87071=DIRECTION('center_axis',(0.,-1.,0.));
#87072=DIRECTION('ref_axis',(0.,0.,1.));
#87073=DIRECTION('',(0.,0.,1.));
#87074=DIRECTION('center_axis',(0.,-1.,0.));
#87075=DIRECTION('ref_axis',(0.,0.,1.));
#87076=DIRECTION('',(1.,0.,0.));
#87077=DIRECTION('center_axis',(0.,-1.,0.));
#87078=DIRECTION('ref_axis',(0.,0.,1.));
#87079=DIRECTION('',(0.,0.,-1.));
#87080=DIRECTION('center_axis',(0.,-1.,0.));
#87081=DIRECTION('ref_axis',(0.,0.,1.));
#87082=DIRECTION('',(-1.,0.,0.));
#87083=DIRECTION('center_axis',(0.,-1.,0.));
#87084=DIRECTION('ref_axis',(0.,0.,1.));
#87085=DIRECTION('',(0.,0.,1.));
#87086=DIRECTION('center_axis',(0.,-1.,0.));
#87087=DIRECTION('ref_axis',(0.,0.,1.));
#87088=DIRECTION('',(1.,0.,0.));
#87089=DIRECTION('center_axis',(0.,-1.,0.));
#87090=DIRECTION('ref_axis',(0.,0.,1.));
#87091=DIRECTION('',(0.,0.,-1.));
#87092=DIRECTION('center_axis',(0.,-1.,0.));
#87093=DIRECTION('ref_axis',(0.,0.,1.));
#87094=DIRECTION('',(-1.,0.,0.));
#87095=DIRECTION('center_axis',(0.,-1.,0.));
#87096=DIRECTION('ref_axis',(0.,0.,1.));
#87097=DIRECTION('',(0.,0.,1.));
#87098=DIRECTION('center_axis',(0.,-1.,0.));
#87099=DIRECTION('ref_axis',(0.,0.,1.));
#87100=DIRECTION('',(1.,0.,0.));
#87101=DIRECTION('center_axis',(0.,-1.,0.));
#87102=DIRECTION('ref_axis',(0.,0.,1.));
#87103=DIRECTION('',(0.,0.,-1.));
#87104=DIRECTION('center_axis',(0.,-1.,0.));
#87105=DIRECTION('ref_axis',(0.,0.,1.));
#87106=DIRECTION('',(-1.,0.,0.));
#87107=DIRECTION('center_axis',(0.,-1.,0.));
#87108=DIRECTION('ref_axis',(0.,0.,1.));
#87109=DIRECTION('',(0.,0.,1.));
#87110=DIRECTION('center_axis',(0.,-1.,0.));
#87111=DIRECTION('ref_axis',(0.,0.,1.));
#87112=DIRECTION('',(1.,0.,0.));
#87113=DIRECTION('center_axis',(0.,-1.,0.));
#87114=DIRECTION('ref_axis',(0.,0.,1.));
#87115=DIRECTION('',(0.,0.,-1.));
#87116=DIRECTION('center_axis',(0.,-1.,0.));
#87117=DIRECTION('ref_axis',(0.,0.,1.));
#87118=DIRECTION('',(-1.,0.,0.));
#87119=DIRECTION('center_axis',(0.,-1.,0.));
#87120=DIRECTION('ref_axis',(0.,0.,1.));
#87121=DIRECTION('',(0.,0.,1.));
#87122=DIRECTION('center_axis',(0.,-1.,0.));
#87123=DIRECTION('ref_axis',(0.,0.,1.));
#87124=DIRECTION('',(1.,0.,0.));
#87125=DIRECTION('center_axis',(0.,-1.,0.));
#87126=DIRECTION('ref_axis',(0.,0.,1.));
#87127=DIRECTION('',(0.,0.,-1.));
#87128=DIRECTION('center_axis',(0.,-1.,0.));
#87129=DIRECTION('ref_axis',(0.,0.,1.));
#87130=DIRECTION('',(-1.,0.,0.));
#87131=DIRECTION('center_axis',(0.,-1.,0.));
#87132=DIRECTION('ref_axis',(0.,0.,1.));
#87133=DIRECTION('',(0.,0.,1.));
#87134=DIRECTION('center_axis',(0.,-1.,0.));
#87135=DIRECTION('ref_axis',(0.,0.,1.));
#87136=DIRECTION('',(1.,0.,0.));
#87137=DIRECTION('center_axis',(0.,-1.,0.));
#87138=DIRECTION('ref_axis',(0.,0.,1.));
#87139=DIRECTION('',(0.,0.,-1.));
#87140=DIRECTION('center_axis',(0.,-1.,0.));
#87141=DIRECTION('ref_axis',(0.,0.,1.));
#87142=DIRECTION('',(-1.,0.,0.));
#87143=DIRECTION('center_axis',(0.,-1.,0.));
#87144=DIRECTION('ref_axis',(0.,0.,1.));
#87145=DIRECTION('',(0.,0.,1.));
#87146=DIRECTION('center_axis',(0.,-1.,0.));
#87147=DIRECTION('ref_axis',(0.,0.,1.));
#87148=DIRECTION('',(1.,0.,0.));
#87149=DIRECTION('center_axis',(0.,-1.,0.));
#87150=DIRECTION('ref_axis',(0.,0.,1.));
#87151=DIRECTION('',(0.,0.,-1.));
#87152=DIRECTION('center_axis',(0.,-1.,0.));
#87153=DIRECTION('ref_axis',(0.,0.,1.));
#87154=DIRECTION('',(-1.,0.,0.));
#87155=DIRECTION('center_axis',(0.,-1.,0.));
#87156=DIRECTION('ref_axis',(0.,0.,1.));
#87157=DIRECTION('',(0.,0.,1.));
#87158=DIRECTION('center_axis',(0.,-1.,0.));
#87159=DIRECTION('ref_axis',(0.,0.,1.));
#87160=DIRECTION('',(1.,0.,0.));
#87161=DIRECTION('center_axis',(0.,-1.,0.));
#87162=DIRECTION('ref_axis',(0.,0.,1.));
#87163=DIRECTION('',(0.,0.,-1.));
#87164=DIRECTION('center_axis',(0.,-1.,0.));
#87165=DIRECTION('ref_axis',(0.,0.,1.));
#87166=DIRECTION('',(-1.,0.,0.));
#87167=DIRECTION('center_axis',(0.,-1.,0.));
#87168=DIRECTION('ref_axis',(0.,0.,1.));
#87169=DIRECTION('',(0.,0.,1.));
#87170=DIRECTION('center_axis',(0.,-1.,0.));
#87171=DIRECTION('ref_axis',(0.,0.,1.));
#87172=DIRECTION('',(1.,0.,0.));
#87173=DIRECTION('center_axis',(0.,-1.,0.));
#87174=DIRECTION('ref_axis',(0.,0.,1.));
#87175=DIRECTION('',(0.,0.,-1.));
#87176=DIRECTION('center_axis',(0.,-1.,0.));
#87177=DIRECTION('ref_axis',(0.,0.,1.));
#87178=DIRECTION('',(-1.,0.,0.));
#87179=DIRECTION('center_axis',(0.,-1.,0.));
#87180=DIRECTION('ref_axis',(0.,0.,1.));
#87181=DIRECTION('',(0.,0.,1.));
#87182=DIRECTION('center_axis',(0.,-1.,0.));
#87183=DIRECTION('ref_axis',(0.,0.,1.));
#87184=DIRECTION('',(1.,0.,0.));
#87185=DIRECTION('center_axis',(0.,-1.,0.));
#87186=DIRECTION('ref_axis',(0.,0.,1.));
#87187=DIRECTION('',(0.,0.,-1.));
#87188=DIRECTION('center_axis',(0.,-1.,0.));
#87189=DIRECTION('ref_axis',(0.,0.,1.));
#87190=DIRECTION('',(-1.,0.,0.));
#87191=DIRECTION('center_axis',(0.,-1.,0.));
#87192=DIRECTION('ref_axis',(0.,0.,1.));
#87193=DIRECTION('',(0.,0.,1.));
#87194=DIRECTION('center_axis',(0.,-1.,0.));
#87195=DIRECTION('ref_axis',(0.,0.,1.));
#87196=DIRECTION('',(1.,0.,0.));
#87197=DIRECTION('center_axis',(0.,-1.,0.));
#87198=DIRECTION('ref_axis',(0.,0.,1.));
#87199=DIRECTION('',(0.,0.,-1.));
#87200=DIRECTION('center_axis',(0.,-1.,0.));
#87201=DIRECTION('ref_axis',(0.,0.,1.));
#87202=DIRECTION('',(-1.,0.,0.));
#87203=DIRECTION('center_axis',(0.,-1.,0.));
#87204=DIRECTION('ref_axis',(0.,0.,1.));
#87205=DIRECTION('',(0.,0.,1.));
#87206=DIRECTION('center_axis',(0.,-1.,0.));
#87207=DIRECTION('ref_axis',(0.,0.,1.));
#87208=DIRECTION('',(1.,0.,0.));
#87209=DIRECTION('',(1.,0.,0.));
#87210=DIRECTION('center_axis',(0.,-1.,0.));
#87211=DIRECTION('ref_axis',(0.,0.,1.));
#87212=DIRECTION('',(-1.,0.,0.));
#87213=DIRECTION('center_axis',(0.,-1.,0.));
#87214=DIRECTION('ref_axis',(0.,0.,1.));
#87215=DIRECTION('',(0.,0.,1.));
#87216=DIRECTION('center_axis',(0.,-1.,0.));
#87217=DIRECTION('ref_axis',(0.,0.,1.));
#87218=DIRECTION('center_axis',(0.,1.,0.));
#87219=DIRECTION('ref_axis',(0.,0.,-1.));
#87220=DIRECTION('',(1.,0.,0.));
#87221=DIRECTION('center_axis',(0.,1.,0.));
#87222=DIRECTION('ref_axis',(0.,0.,-1.));
#87223=DIRECTION('',(0.,0.,-1.));
#87224=DIRECTION('center_axis',(0.,1.,0.));
#87225=DIRECTION('ref_axis',(0.,0.,-1.));
#87226=DIRECTION('',(-1.,0.,0.));
#87227=DIRECTION('center_axis',(0.,1.,0.));
#87228=DIRECTION('ref_axis',(0.,0.,-1.));
#87229=DIRECTION('',(0.,0.,-1.));
#87230=DIRECTION('center_axis',(0.,1.,0.));
#87231=DIRECTION('ref_axis',(0.,0.,-1.));
#87232=DIRECTION('center_axis',(0.,1.,0.));
#87233=DIRECTION('ref_axis',(0.,0.,-1.));
#87234=DIRECTION('',(1.,0.,0.));
#87235=DIRECTION('center_axis',(0.,1.,0.));
#87236=DIRECTION('ref_axis',(0.,0.,-1.));
#87237=DIRECTION('',(0.,0.,-1.));
#87238=DIRECTION('center_axis',(0.,1.,0.));
#87239=DIRECTION('ref_axis',(0.,0.,-1.));
#87240=DIRECTION('',(-1.,0.,0.));
#87241=DIRECTION('center_axis',(0.,1.,0.));
#87242=DIRECTION('ref_axis',(0.,0.,-1.));
#87243=DIRECTION('',(1.,0.,0.));
#87244=DIRECTION('center_axis',(0.,1.,0.));
#87245=DIRECTION('ref_axis',(0.,0.,-1.));
#87246=DIRECTION('',(0.,0.,-1.));
#87247=DIRECTION('center_axis',(0.,1.,0.));
#87248=DIRECTION('ref_axis',(0.,0.,-1.));
#87249=DIRECTION('',(-1.,0.,0.));
#87250=DIRECTION('center_axis',(0.,1.,0.));
#87251=DIRECTION('ref_axis',(0.,0.,-1.));
#87252=DIRECTION('',(0.,0.,1.));
#87253=DIRECTION('center_axis',(0.,1.,0.));
#87254=DIRECTION('ref_axis',(0.,0.,-1.));
#87255=DIRECTION('',(1.,0.,0.));
#87256=DIRECTION('center_axis',(0.,1.,0.));
#87257=DIRECTION('ref_axis',(0.,0.,-1.));
#87258=DIRECTION('',(0.,0.,-1.));
#87259=DIRECTION('center_axis',(0.,1.,0.));
#87260=DIRECTION('ref_axis',(0.,0.,-1.));
#87261=DIRECTION('',(-1.,0.,0.));
#87262=DIRECTION('center_axis',(0.,1.,0.));
#87263=DIRECTION('ref_axis',(0.,0.,-1.));
#87264=DIRECTION('',(0.,0.,1.));
#87265=DIRECTION('center_axis',(0.,1.,0.));
#87266=DIRECTION('ref_axis',(0.,0.,-1.));
#87267=DIRECTION('',(1.,0.,0.));
#87268=DIRECTION('center_axis',(0.,1.,0.));
#87269=DIRECTION('ref_axis',(0.,0.,-1.));
#87270=DIRECTION('',(0.,0.,-1.));
#87271=DIRECTION('center_axis',(0.,1.,0.));
#87272=DIRECTION('ref_axis',(0.,0.,-1.));
#87273=DIRECTION('',(-1.,0.,0.));
#87274=DIRECTION('center_axis',(0.,1.,0.));
#87275=DIRECTION('ref_axis',(0.,0.,-1.));
#87276=DIRECTION('',(0.,0.,1.));
#87277=DIRECTION('center_axis',(0.,1.,0.));
#87278=DIRECTION('ref_axis',(0.,0.,-1.));
#87279=DIRECTION('',(1.,0.,0.));
#87280=DIRECTION('center_axis',(0.,1.,0.));
#87281=DIRECTION('ref_axis',(0.,0.,-1.));
#87282=DIRECTION('',(0.,0.,-1.));
#87283=DIRECTION('center_axis',(0.,1.,0.));
#87284=DIRECTION('ref_axis',(0.,0.,-1.));
#87285=DIRECTION('',(-1.,0.,0.));
#87286=DIRECTION('center_axis',(0.,1.,0.));
#87287=DIRECTION('ref_axis',(0.,0.,-1.));
#87288=DIRECTION('',(0.,0.,1.));
#87289=DIRECTION('center_axis',(0.,1.,0.));
#87290=DIRECTION('ref_axis',(0.,0.,-1.));
#87291=DIRECTION('',(1.,0.,0.));
#87292=DIRECTION('center_axis',(0.,1.,0.));
#87293=DIRECTION('ref_axis',(0.,0.,-1.));
#87294=DIRECTION('',(0.,0.,-1.));
#87295=DIRECTION('center_axis',(0.,1.,0.));
#87296=DIRECTION('ref_axis',(0.,0.,-1.));
#87297=DIRECTION('',(-1.,0.,0.));
#87298=DIRECTION('center_axis',(0.,1.,0.));
#87299=DIRECTION('ref_axis',(0.,0.,-1.));
#87300=DIRECTION('',(0.,0.,1.));
#87301=DIRECTION('center_axis',(0.,1.,0.));
#87302=DIRECTION('ref_axis',(0.,0.,-1.));
#87303=DIRECTION('',(1.,0.,0.));
#87304=DIRECTION('center_axis',(0.,1.,0.));
#87305=DIRECTION('ref_axis',(0.,0.,-1.));
#87306=DIRECTION('',(0.,0.,-1.));
#87307=DIRECTION('center_axis',(0.,1.,0.));
#87308=DIRECTION('ref_axis',(0.,0.,-1.));
#87309=DIRECTION('',(-1.,0.,0.));
#87310=DIRECTION('center_axis',(0.,1.,0.));
#87311=DIRECTION('ref_axis',(0.,0.,-1.));
#87312=DIRECTION('',(0.,0.,1.));
#87313=DIRECTION('center_axis',(0.,1.,0.));
#87314=DIRECTION('ref_axis',(0.,0.,-1.));
#87315=DIRECTION('',(1.,0.,0.));
#87316=DIRECTION('center_axis',(0.,1.,0.));
#87317=DIRECTION('ref_axis',(0.,0.,-1.));
#87318=DIRECTION('',(0.,0.,-1.));
#87319=DIRECTION('center_axis',(0.,1.,0.));
#87320=DIRECTION('ref_axis',(0.,0.,-1.));
#87321=DIRECTION('',(-1.,0.,0.));
#87322=DIRECTION('center_axis',(0.,1.,0.));
#87323=DIRECTION('ref_axis',(0.,0.,-1.));
#87324=DIRECTION('',(0.,0.,1.));
#87325=DIRECTION('center_axis',(0.,1.,0.));
#87326=DIRECTION('ref_axis',(0.,0.,-1.));
#87327=DIRECTION('',(1.,0.,0.));
#87328=DIRECTION('center_axis',(0.,1.,0.));
#87329=DIRECTION('ref_axis',(0.,0.,-1.));
#87330=DIRECTION('',(0.,0.,-1.));
#87331=DIRECTION('center_axis',(0.,1.,0.));
#87332=DIRECTION('ref_axis',(0.,0.,-1.));
#87333=DIRECTION('',(-1.,0.,0.));
#87334=DIRECTION('center_axis',(0.,1.,0.));
#87335=DIRECTION('ref_axis',(0.,0.,-1.));
#87336=DIRECTION('',(0.,0.,1.));
#87337=DIRECTION('center_axis',(0.,1.,0.));
#87338=DIRECTION('ref_axis',(0.,0.,-1.));
#87339=DIRECTION('',(1.,0.,0.));
#87340=DIRECTION('center_axis',(0.,1.,0.));
#87341=DIRECTION('ref_axis',(0.,0.,-1.));
#87342=DIRECTION('',(0.,0.,-1.));
#87343=DIRECTION('center_axis',(0.,1.,0.));
#87344=DIRECTION('ref_axis',(0.,0.,-1.));
#87345=DIRECTION('',(-1.,0.,0.));
#87346=DIRECTION('center_axis',(0.,1.,0.));
#87347=DIRECTION('ref_axis',(0.,0.,-1.));
#87348=DIRECTION('',(0.,0.,1.));
#87349=DIRECTION('center_axis',(0.,1.,0.));
#87350=DIRECTION('ref_axis',(0.,0.,-1.));
#87351=DIRECTION('',(1.,0.,0.));
#87352=DIRECTION('center_axis',(0.,1.,0.));
#87353=DIRECTION('ref_axis',(0.,0.,-1.));
#87354=DIRECTION('',(0.,0.,-1.));
#87355=DIRECTION('center_axis',(0.,1.,0.));
#87356=DIRECTION('ref_axis',(0.,0.,-1.));
#87357=DIRECTION('',(-1.,0.,0.));
#87358=DIRECTION('center_axis',(0.,1.,0.));
#87359=DIRECTION('ref_axis',(0.,0.,-1.));
#87360=DIRECTION('',(0.,0.,1.));
#87361=DIRECTION('center_axis',(0.,1.,0.));
#87362=DIRECTION('ref_axis',(0.,0.,-1.));
#87363=DIRECTION('',(1.,0.,0.));
#87364=DIRECTION('center_axis',(0.,1.,0.));
#87365=DIRECTION('ref_axis',(0.,0.,-1.));
#87366=DIRECTION('',(0.,0.,-1.));
#87367=DIRECTION('center_axis',(0.,1.,0.));
#87368=DIRECTION('ref_axis',(0.,0.,-1.));
#87369=DIRECTION('',(-1.,0.,0.));
#87370=DIRECTION('center_axis',(0.,1.,0.));
#87371=DIRECTION('ref_axis',(0.,0.,-1.));
#87372=DIRECTION('',(0.,0.,1.));
#87373=DIRECTION('center_axis',(0.,1.,0.));
#87374=DIRECTION('ref_axis',(0.,0.,-1.));
#87375=DIRECTION('',(1.,0.,0.));
#87376=DIRECTION('center_axis',(0.,1.,0.));
#87377=DIRECTION('ref_axis',(0.,0.,-1.));
#87378=DIRECTION('',(0.,0.,-1.));
#87379=DIRECTION('center_axis',(0.,1.,0.));
#87380=DIRECTION('ref_axis',(0.,0.,-1.));
#87381=DIRECTION('',(-1.,0.,0.));
#87382=DIRECTION('center_axis',(0.,1.,0.));
#87383=DIRECTION('ref_axis',(0.,0.,-1.));
#87384=DIRECTION('',(0.,0.,1.));
#87385=DIRECTION('center_axis',(0.,1.,0.));
#87386=DIRECTION('ref_axis',(0.,0.,-1.));
#87387=DIRECTION('',(1.,0.,0.));
#87388=DIRECTION('center_axis',(0.,1.,0.));
#87389=DIRECTION('ref_axis',(0.,0.,-1.));
#87390=DIRECTION('',(0.,0.,-1.));
#87391=DIRECTION('center_axis',(0.,1.,0.));
#87392=DIRECTION('ref_axis',(0.,0.,-1.));
#87393=DIRECTION('',(-1.,0.,0.));
#87394=DIRECTION('center_axis',(0.,1.,0.));
#87395=DIRECTION('ref_axis',(0.,0.,-1.));
#87396=DIRECTION('',(0.,0.,1.));
#87397=DIRECTION('',(1.,0.,0.));
#87398=DIRECTION('center_axis',(0.,1.,0.));
#87399=DIRECTION('ref_axis',(0.,0.,-1.));
#87400=DIRECTION('',(0.,0.,-1.));
#87401=DIRECTION('center_axis',(0.,1.,0.));
#87402=DIRECTION('ref_axis',(0.,0.,-1.));
#87403=DIRECTION('',(-1.,0.,0.));
#87404=DIRECTION('center_axis',(0.,1.,0.));
#87405=DIRECTION('ref_axis',(0.,0.,-1.));
#87406=DIRECTION('center_axis',(0.,1.,0.));
#87407=DIRECTION('ref_axis',(-1.,0.,1.04083408558608E-14));
#87408=DIRECTION('',(0.,0.,1.));
#87409=DIRECTION('center_axis',(0.,-1.,0.));
#87410=DIRECTION('ref_axis',(0.,0.,-1.));
#87411=DIRECTION('',(1.,0.,0.));
#87412=DIRECTION('center_axis',(0.,1.,0.));
#87413=DIRECTION('ref_axis',(-1.,0.,1.04083408558608E-14));
#87414=DIRECTION('',(1.04744440165294E-14,0.,1.));
#87415=DIRECTION('center_axis',(0.,1.,0.));
#87416=DIRECTION('ref_axis',(-1.,0.,1.04083408558608E-14));
#87417=DIRECTION('',(1.,0.,-1.04744440165294E-14));
#87418=DIRECTION('center_axis',(0.,1.,0.));
#87419=DIRECTION('ref_axis',(-1.,0.,1.38777878078144E-14));
#87420=DIRECTION('',(0.,0.,1.));
#87421=DIRECTION('center_axis',(0.,-1.,0.));
#87422=DIRECTION('ref_axis',(0.,0.,-1.));
#87423=DIRECTION('',(1.,0.,0.));
#87424=DIRECTION('center_axis',(0.,1.,0.));
#87425=DIRECTION('ref_axis',(-1.,0.,1.38777878078144E-14));
#87426=DIRECTION('',(1.04744440165294E-14,0.,1.));
#87427=DIRECTION('center_axis',(0.,1.,0.));
#87428=DIRECTION('ref_axis',(-1.,0.,1.38777878078144E-14));
#87429=DIRECTION('',(1.,0.,-1.04744440165294E-14));
#87430=DIRECTION('center_axis',(0.,1.,0.));
#87431=DIRECTION('ref_axis',(-1.,0.,1.38777878078144E-14));
#87432=DIRECTION('',(0.,0.,1.));
#87433=DIRECTION('center_axis',(0.,-1.,0.));
#87434=DIRECTION('ref_axis',(0.,0.,-1.));
#87435=DIRECTION('',(1.,0.,0.));
#87436=DIRECTION('center_axis',(0.,1.,0.));
#87437=DIRECTION('ref_axis',(-1.,0.,1.38777878078144E-14));
#87438=DIRECTION('',(1.04744440165294E-14,0.,1.));
#87439=DIRECTION('center_axis',(0.,1.,0.));
#87440=DIRECTION('ref_axis',(-1.,0.,1.38777878078144E-14));
#87441=DIRECTION('',(1.,0.,-1.04744440165294E-14));
#87442=DIRECTION('center_axis',(0.,1.,0.));
#87443=DIRECTION('ref_axis',(-1.,0.,1.38777878078144E-14));
#87444=DIRECTION('',(0.,0.,1.));
#87445=DIRECTION('center_axis',(0.,-1.,0.));
#87446=DIRECTION('ref_axis',(0.,0.,-1.));
#87447=DIRECTION('',(1.,0.,0.));
#87448=DIRECTION('center_axis',(0.,1.,0.));
#87449=DIRECTION('ref_axis',(-1.,0.,1.38777878078144E-14));
#87450=DIRECTION('',(1.04744440165294E-14,0.,1.));
#87451=DIRECTION('center_axis',(0.,1.,0.));
#87452=DIRECTION('ref_axis',(-1.,0.,1.38777878078144E-14));
#87453=DIRECTION('',(1.,0.,-1.04744440165294E-14));
#87454=DIRECTION('',(-1.,0.,1.04744440165294E-14));
#87455=DIRECTION('center_axis',(0.,1.,0.));
#87456=DIRECTION('ref_axis',(-1.,0.,1.38777878078145E-14));
#87457=DIRECTION('',(-1.04744440165294E-14,0.,-1.));
#87458=DIRECTION('center_axis',(0.,1.,0.));
#87459=DIRECTION('ref_axis',(-1.,0.,1.38777878078144E-14));
#87460=DIRECTION('',(1.,0.,-1.04744440165294E-14));
#87461=DIRECTION('center_axis',(0.,-1.,0.));
#87462=DIRECTION('ref_axis',(1.,0.,-1.38777878078145E-14));
#87463=DIRECTION('',(-1.04744440165294E-14,0.,-1.));
#87464=DIRECTION('center_axis',(0.,-1.,0.));
#87465=DIRECTION('ref_axis',(1.,0.,-1.38777878078145E-14));
#87466=DIRECTION('',(-1.,0.,1.04744440165294E-14));
#87467=DIRECTION('center_axis',(0.,1.,0.));
#87468=DIRECTION('ref_axis',(-1.,0.,1.04083408558608E-14));
#87469=DIRECTION('',(-1.04744440165294E-14,0.,-1.));
#87470=DIRECTION('center_axis',(0.,1.,0.));
#87471=DIRECTION('ref_axis',(-1.,0.,1.04083408558609E-14));
#87472=DIRECTION('',(1.,0.,-1.04744440165294E-14));
#87473=DIRECTION('center_axis',(0.,-1.,0.));
#87474=DIRECTION('ref_axis',(1.,0.,-1.04083408558608E-14));
#87475=DIRECTION('',(-1.04744440165294E-14,0.,-1.));
#87476=DIRECTION('center_axis',(0.,-1.,0.));
#87477=DIRECTION('ref_axis',(1.,0.,-1.04083408558608E-14));
#87478=DIRECTION('',(-1.,0.,1.04744440165294E-14));
#87479=DIRECTION('center_axis',(0.,1.,0.));
#87480=DIRECTION('ref_axis',(-1.,0.,1.38777878078145E-14));
#87481=DIRECTION('',(-1.04744440165294E-14,0.,-1.));
#87482=DIRECTION('center_axis',(0.,1.,0.));
#87483=DIRECTION('ref_axis',(-1.,0.,1.38777878078145E-14));
#87484=DIRECTION('',(1.,0.,-1.04744440165294E-14));
#87485=DIRECTION('center_axis',(0.,-1.,0.));
#87486=DIRECTION('ref_axis',(1.,0.,-1.38777878078144E-14));
#87487=DIRECTION('',(-1.04744440165294E-14,0.,-1.));
#87488=DIRECTION('center_axis',(0.,-1.,0.));
#87489=DIRECTION('ref_axis',(1.,0.,-1.38777878078145E-14));
#87490=DIRECTION('',(-1.,0.,1.04744440165294E-14));
#87491=DIRECTION('center_axis',(0.,1.,0.));
#87492=DIRECTION('ref_axis',(-1.,0.,1.38777878078145E-14));
#87493=DIRECTION('',(-1.04744440165294E-14,0.,-1.));
#87494=DIRECTION('center_axis',(0.,1.,0.));
#87495=DIRECTION('ref_axis',(-1.,0.,1.38777878078144E-14));
#87496=DIRECTION('',(1.,0.,-1.04744440165294E-14));
#87497=DIRECTION('center_axis',(0.,-1.,0.));
#87498=DIRECTION('ref_axis',(1.,0.,-1.38777878078145E-14));
#87499=DIRECTION('',(-1.04744440165294E-14,0.,-1.));
#87500=DIRECTION('center_axis',(0.,-1.,0.));
#87501=DIRECTION('ref_axis',(1.,0.,-1.38777878078145E-14));
#87502=DIRECTION('',(-1.,0.,1.04744440165294E-14));
#87503=DIRECTION('center_axis',(0.,1.,0.));
#87504=DIRECTION('ref_axis',(-1.,0.,0.));
#87505=DIRECTION('',(-1.04744440165294E-14,0.,-1.));
#87506=DIRECTION('center_axis',(0.,1.,0.));
#87507=DIRECTION('ref_axis',(-1.,0.,1.38777878078145E-14));
#87508=DIRECTION('',(1.,0.,-1.04744440165294E-14));
#87509=DIRECTION('center_axis',(0.,-1.,0.));
#87510=DIRECTION('ref_axis',(1.,0.,-1.38777878078144E-14));
#87511=DIRECTION('',(-1.04744440165294E-14,0.,-1.));
#87512=DIRECTION('center_axis',(0.,-1.,0.));
#87513=DIRECTION('ref_axis',(1.,0.,0.));
#87514=DIRECTION('',(-1.,0.,1.04744440165294E-14));
#87515=DIRECTION('center_axis',(0.,1.,0.));
#87516=DIRECTION('ref_axis',(-1.,0.,0.));
#87517=DIRECTION('',(-1.04744440165294E-14,0.,-1.));
#87518=DIRECTION('center_axis',(0.,1.,0.));
#87519=DIRECTION('ref_axis',(-1.,0.,0.));
#87520=DIRECTION('',(1.,0.,-1.04744440165294E-14));
#87521=DIRECTION('center_axis',(0.,-1.,0.));
#87522=DIRECTION('ref_axis',(1.,0.,0.));
#87523=DIRECTION('',(-1.04744440165294E-14,0.,-1.));
#87524=DIRECTION('center_axis',(0.,-1.,0.));
#87525=DIRECTION('ref_axis',(1.,0.,0.));
#87526=DIRECTION('',(1.,0.,0.));
#87527=DIRECTION('center_axis',(0.,1.,0.));
#87528=DIRECTION('ref_axis',(-1.,0.,1.38777878078144E-14));
#87529=DIRECTION('',(1.04744440165294E-14,0.,1.));
#87530=DIRECTION('center_axis',(0.,1.,0.));
#87531=DIRECTION('ref_axis',(-1.,0.,0.));
#87532=DIRECTION('',(1.,0.,-1.04744440165294E-14));
#87533=DIRECTION('center_axis',(-4.77651282721708E-14,-1.,-1.23439264683946E-13));
#87534=DIRECTION('ref_axis',(0.931361622708317,4.57072507300032E-16,-0.364095492619903));
#87535=DIRECTION('center_axis',(0.,1.,0.));
#87536=DIRECTION('ref_axis',(-1.,0.,1.04744440165294E-14));
#87537=DIRECTION('center_axis',(1.23439264683949E-13,1.,4.77651282721728E-14));
#87538=DIRECTION('ref_axis',(-0.364095492598961,4.57072504323211E-16,0.931361622716504));
#87539=DIRECTION('',(0.,0.,1.));
#87540=DIRECTION('center_axis',(0.,-1.,0.));
#87541=DIRECTION('ref_axis',(0.,0.,-1.));
#87542=DIRECTION('center_axis',(0.,1.,0.));
#87543=DIRECTION('ref_axis',(-1.,0.,0.));
#87544=DIRECTION('',(1.,0.,-1.04744440165294E-14));
#87545=DIRECTION('center_axis',(0.,-1.,0.));
#87546=DIRECTION('ref_axis',(1.,0.,0.));
#87547=DIRECTION('',(-1.04744440165294E-14,0.,-1.));
#87548=DIRECTION('center_axis',(0.,-1.,0.));
#87549=DIRECTION('ref_axis',(1.,0.,-1.04744440165294E-14));
#87550=DIRECTION('',(-1.04744440165294E-14,0.,-1.));
#87551=DIRECTION('center_axis',(0.,-1.,0.));
#87552=DIRECTION('ref_axis',(1.,0.,-1.04744440165294E-14));
#87553=DIRECTION('',(1.04744440165294E-14,0.,1.));
#87554=DIRECTION('center_axis',(0.,-1.,0.));
#87555=DIRECTION('ref_axis',(1.,0.,0.));
#87556=DIRECTION('',(1.,0.,-1.04744440165294E-14));
#87557=DIRECTION('center_axis',(0.,-1.,0.));
#87558=DIRECTION('ref_axis',(1.,0.,0.));
#87559=DIRECTION('',(-1.04744440165294E-14,0.,-1.));
#87560=DIRECTION('center_axis',(0.,-1.,0.));
#87561=DIRECTION('ref_axis',(1.,0.,-1.04744440165294E-14));
#87562=DIRECTION('center_axis',(0.,-1.,0.));
#87563=DIRECTION('ref_axis',(1.,0.,0.));
#87564=DIRECTION('',(1.,0.,-1.04744440165294E-14));
#87565=DIRECTION('center_axis',(0.,-1.,0.));
#87566=DIRECTION('ref_axis',(1.,0.,-1.04744440165294E-14));
#87567=DIRECTION('',(1.04744440165294E-14,0.,1.));
#87568=DIRECTION('center_axis',(0.,-1.,0.));
#87569=DIRECTION('ref_axis',(1.,0.,0.));
#87570=DIRECTION('',(1.,0.,-1.04744440165294E-14));
#87571=DIRECTION('center_axis',(0.,-1.,0.));
#87572=DIRECTION('ref_axis',(1.,0.,0.));
#87573=DIRECTION('',(-1.04744440165294E-14,0.,-1.));
#87574=DIRECTION('center_axis',(0.,-1.,0.));
#87575=DIRECTION('ref_axis',(1.,0.,0.));
#87576=DIRECTION('',(-1.,0.,1.04744440165294E-14));
#87577=DIRECTION('center_axis',(0.,-1.,0.));
#87578=DIRECTION('ref_axis',(1.,0.,0.));
#87579=DIRECTION('',(1.04744440165294E-14,0.,1.));
#87580=DIRECTION('center_axis',(0.,-1.,0.));
#87581=DIRECTION('ref_axis',(1.,0.,-1.38777878078144E-14));
#87582=DIRECTION('',(1.,0.,-1.04744440165294E-14));
#87583=DIRECTION('center_axis',(0.,-1.,0.));
#87584=DIRECTION('ref_axis',(1.,0.,-1.38777878078144E-14));
#87585=DIRECTION('',(-1.04744440165294E-14,0.,-1.));
#87586=DIRECTION('center_axis',(0.,-1.,0.));
#87587=DIRECTION('ref_axis',(1.,0.,-1.38777878078144E-14));
#87588=DIRECTION('',(-1.,0.,1.04744440165294E-14));
#87589=DIRECTION('center_axis',(0.,-1.,0.));
#87590=DIRECTION('ref_axis',(1.,0.,-1.38777878078144E-14));
#87591=DIRECTION('',(1.04744440165294E-14,0.,1.));
#87592=DIRECTION('center_axis',(0.,-1.,0.));
#87593=DIRECTION('ref_axis',(1.,0.,-1.38777878078144E-14));
#87594=DIRECTION('',(1.,0.,-1.04744440165294E-14));
#87595=DIRECTION('center_axis',(0.,-1.,0.));
#87596=DIRECTION('ref_axis',(1.,0.,-1.38777878078144E-14));
#87597=DIRECTION('',(-1.04744440165294E-14,0.,-1.));
#87598=DIRECTION('center_axis',(0.,-1.,0.));
#87599=DIRECTION('ref_axis',(1.,0.,0.));
#87600=DIRECTION('',(-1.,0.,1.04744440165294E-14));
#87601=DIRECTION('center_axis',(0.,-1.,0.));
#87602=DIRECTION('ref_axis',(1.,0.,0.));
#87603=DIRECTION('',(1.04744440165294E-14,0.,1.));
#87604=DIRECTION('center_axis',(0.,-1.,0.));
#87605=DIRECTION('ref_axis',(1.,0.,0.));
#87606=DIRECTION('',(1.,0.,-1.04744440165294E-14));
#87607=DIRECTION('center_axis',(0.,-1.,0.));
#87608=DIRECTION('ref_axis',(1.,0.,0.));
#87609=DIRECTION('',(-1.04744440165294E-14,0.,-1.));
#87610=DIRECTION('center_axis',(0.,-1.,0.));
#87611=DIRECTION('ref_axis',(1.,0.,0.));
#87612=DIRECTION('',(-1.,0.,1.04744440165294E-14));
#87613=DIRECTION('center_axis',(0.,-1.,0.));
#87614=DIRECTION('ref_axis',(1.,0.,0.));
#87615=DIRECTION('',(1.04744440165294E-14,0.,1.));
#87616=DIRECTION('center_axis',(0.,-1.,0.));
#87617=DIRECTION('ref_axis',(1.,0.,-1.38777878078144E-14));
#87618=DIRECTION('',(1.,0.,-1.04744440165294E-14));
#87619=DIRECTION('center_axis',(0.,-1.,0.));
#87620=DIRECTION('ref_axis',(1.,0.,-1.38777878078144E-14));
#87621=DIRECTION('',(-1.04744440165294E-14,0.,-1.));
#87622=DIRECTION('center_axis',(0.,-1.,0.));
#87623=DIRECTION('ref_axis',(1.,0.,-1.38777878078144E-14));
#87624=DIRECTION('',(-1.,0.,1.04744440165294E-14));
#87625=DIRECTION('center_axis',(0.,-1.,0.));
#87626=DIRECTION('ref_axis',(1.,0.,-1.38777878078144E-14));
#87627=DIRECTION('',(1.04744440165294E-14,0.,1.));
#87628=DIRECTION('center_axis',(0.,-1.,0.));
#87629=DIRECTION('ref_axis',(1.,0.,-1.38777878078144E-14));
#87630=DIRECTION('',(1.,0.,-1.04744440165294E-14));
#87631=DIRECTION('center_axis',(0.,-1.,0.));
#87632=DIRECTION('ref_axis',(1.,0.,-1.38777878078144E-14));
#87633=DIRECTION('',(-1.04744440165294E-14,0.,-1.));
#87634=DIRECTION('center_axis',(0.,-1.,0.));
#87635=DIRECTION('ref_axis',(1.,0.,-1.38777878078144E-14));
#87636=DIRECTION('',(-1.,0.,1.04744440165294E-14));
#87637=DIRECTION('center_axis',(0.,-1.,0.));
#87638=DIRECTION('ref_axis',(1.,0.,-1.38777878078144E-14));
#87639=DIRECTION('',(1.04744440165294E-14,0.,1.));
#87640=DIRECTION('center_axis',(0.,-1.,0.));
#87641=DIRECTION('ref_axis',(1.,0.,-1.38777878078144E-14));
#87642=DIRECTION('',(1.,0.,-1.04744440165294E-14));
#87643=DIRECTION('center_axis',(0.,-1.,0.));
#87644=DIRECTION('ref_axis',(1.,0.,-1.38777878078144E-14));
#87645=DIRECTION('',(-1.04744440165294E-14,0.,-1.));
#87646=DIRECTION('center_axis',(0.,-1.,0.));
#87647=DIRECTION('ref_axis',(1.,0.,0.));
#87648=DIRECTION('',(-1.,0.,1.04744440165294E-14));
#87649=DIRECTION('center_axis',(0.,-1.,0.));
#87650=DIRECTION('ref_axis',(1.,0.,0.));
#87651=DIRECTION('',(1.04744440165294E-14,0.,1.));
#87652=DIRECTION('center_axis',(0.,-1.,0.));
#87653=DIRECTION('ref_axis',(1.,0.,0.));
#87654=DIRECTION('',(1.,0.,-1.04744440165294E-14));
#87655=DIRECTION('center_axis',(0.,-1.,0.));
#87656=DIRECTION('ref_axis',(1.,0.,0.));
#87657=DIRECTION('',(-1.04744440165294E-14,0.,-1.));
#87658=DIRECTION('center_axis',(0.,-1.,0.));
#87659=DIRECTION('ref_axis',(1.,0.,0.));
#87660=DIRECTION('',(-1.,0.,1.04744440165294E-14));
#87661=DIRECTION('center_axis',(0.,-1.,0.));
#87662=DIRECTION('ref_axis',(1.,0.,0.));
#87663=DIRECTION('',(1.04744440165294E-14,0.,1.));
#87664=DIRECTION('center_axis',(0.,-1.,0.));
#87665=DIRECTION('ref_axis',(1.,0.,-1.38777878078144E-14));
#87666=DIRECTION('',(1.,0.,-1.04744440165294E-14));
#87667=DIRECTION('center_axis',(0.,-1.,0.));
#87668=DIRECTION('ref_axis',(1.,0.,-1.38777878078144E-14));
#87669=DIRECTION('',(-1.04744440165294E-14,0.,-1.));
#87670=DIRECTION('center_axis',(0.,-1.,0.));
#87671=DIRECTION('ref_axis',(1.,0.,-1.38777878078144E-14));
#87672=DIRECTION('',(-1.,0.,1.04744440165294E-14));
#87673=DIRECTION('center_axis',(0.,-1.,0.));
#87674=DIRECTION('ref_axis',(1.,0.,-1.38777878078144E-14));
#87675=DIRECTION('',(1.04744440165294E-14,0.,1.));
#87676=DIRECTION('center_axis',(0.,-1.,0.));
#87677=DIRECTION('ref_axis',(1.,0.,-1.38777878078144E-14));
#87678=DIRECTION('',(1.,0.,-1.04744440165294E-14));
#87679=DIRECTION('center_axis',(0.,-1.,0.));
#87680=DIRECTION('ref_axis',(1.,0.,-1.38777878078144E-14));
#87681=DIRECTION('',(-1.04744440165294E-14,0.,-1.));
#87682=DIRECTION('center_axis',(0.,-1.,0.));
#87683=DIRECTION('ref_axis',(1.,0.,-1.38777878078145E-14));
#87684=DIRECTION('',(-1.,0.,1.04744440165294E-14));
#87685=DIRECTION('center_axis',(0.,-1.,0.));
#87686=DIRECTION('ref_axis',(1.,0.,-1.38777878078144E-14));
#87687=DIRECTION('',(1.04744440165294E-14,0.,1.));
#87688=DIRECTION('center_axis',(0.,-1.,0.));
#87689=DIRECTION('ref_axis',(1.,0.,-1.38777878078144E-14));
#87690=DIRECTION('',(1.,0.,-1.04744440165294E-14));
#87691=DIRECTION('center_axis',(0.,-1.,0.));
#87692=DIRECTION('ref_axis',(1.,0.,-1.38777878078144E-14));
#87693=DIRECTION('',(-1.04744440165294E-14,0.,-1.));
#87694=DIRECTION('center_axis',(0.,-1.,0.));
#87695=DIRECTION('ref_axis',(1.,0.,-1.38777878078145E-14));
#87696=DIRECTION('',(-1.,0.,1.04744440165294E-14));
#87697=DIRECTION('center_axis',(0.,-1.,0.));
#87698=DIRECTION('ref_axis',(1.,0.,-1.38777878078144E-14));
#87699=DIRECTION('',(1.04744440165294E-14,0.,1.));
#87700=DIRECTION('center_axis',(0.,-1.,0.));
#87701=DIRECTION('ref_axis',(1.,0.,-1.38777878078144E-14));
#87702=DIRECTION('',(1.,0.,-1.04744440165294E-14));
#87703=DIRECTION('center_axis',(0.,-1.,0.));
#87704=DIRECTION('ref_axis',(1.,0.,-1.38777878078145E-14));
#87705=DIRECTION('',(-1.04744440165294E-14,0.,-1.));
#87706=DIRECTION('center_axis',(0.,-1.,0.));
#87707=DIRECTION('ref_axis',(1.,0.,0.));
#87708=DIRECTION('',(-1.,0.,1.04744440165294E-14));
#87709=DIRECTION('center_axis',(0.,-1.,0.));
#87710=DIRECTION('ref_axis',(1.,0.,0.));
#87711=DIRECTION('',(1.04744440165294E-14,0.,1.));
#87712=DIRECTION('center_axis',(0.,-1.,0.));
#87713=DIRECTION('ref_axis',(1.,0.,0.));
#87714=DIRECTION('',(1.,0.,-1.04744440165294E-14));
#87715=DIRECTION('center_axis',(0.,-1.,0.));
#87716=DIRECTION('ref_axis',(1.,0.,0.));
#87717=DIRECTION('',(-1.04744440165294E-14,0.,-1.));
#87718=DIRECTION('center_axis',(0.,-1.,0.));
#87719=DIRECTION('ref_axis',(1.,0.,0.));
#87720=DIRECTION('',(-1.,0.,1.04744440165294E-14));
#87721=DIRECTION('center_axis',(0.,-1.,0.));
#87722=DIRECTION('ref_axis',(1.,0.,0.));
#87723=DIRECTION('',(1.04744440165294E-14,0.,1.));
#87724=DIRECTION('center_axis',(0.,-1.,0.));
#87725=DIRECTION('ref_axis',(1.,0.,-1.38777878078144E-14));
#87726=DIRECTION('',(1.,0.,-1.04744440165294E-14));
#87727=DIRECTION('center_axis',(0.,-1.,0.));
#87728=DIRECTION('ref_axis',(1.,0.,-1.38777878078145E-14));
#87729=DIRECTION('',(-1.04744440165294E-14,0.,-1.));
#87730=DIRECTION('',(-1.04744440165294E-14,0.,-1.));
#87731=DIRECTION('center_axis',(0.,-1.,0.));
#87732=DIRECTION('ref_axis',(1.,0.,-1.04744440165294E-14));
#87733=DIRECTION('',(1.04744440165294E-14,0.,1.));
#87734=DIRECTION('center_axis',(0.,-1.,0.));
#87735=DIRECTION('ref_axis',(1.,0.,0.));
#87736=DIRECTION('',(1.,0.,-1.04744440165294E-14));
#87737=DIRECTION('center_axis',(0.,-1.,0.));
#87738=DIRECTION('ref_axis',(1.,0.,0.));
#87739=DIRECTION('center_axis',(0.,1.,0.));
#87740=DIRECTION('ref_axis',(-1.,0.,1.04744440165294E-14));
#87741=DIRECTION('',(-1.04744440165294E-14,0.,-1.));
#87742=DIRECTION('center_axis',(0.,1.,0.));
#87743=DIRECTION('ref_axis',(-1.,0.,0.));
#87744=DIRECTION('',(-1.,0.,1.04744440165294E-14));
#87745=DIRECTION('center_axis',(0.,1.,0.));
#87746=DIRECTION('ref_axis',(-1.,0.,0.));
#87747=DIRECTION('',(1.04744440165294E-14,0.,1.));
#87748=DIRECTION('center_axis',(0.,1.,0.));
#87749=DIRECTION('ref_axis',(-1.,0.,1.04744440165294E-14));
#87750=DIRECTION('',(-1.,0.,1.04744440165294E-14));
#87751=DIRECTION('center_axis',(0.,1.,0.));
#87752=DIRECTION('ref_axis',(-1.,0.,0.));
#87753=DIRECTION('center_axis',(0.,1.,0.));
#87754=DIRECTION('ref_axis',(-1.,0.,1.04744440165294E-14));
#87755=DIRECTION('',(-1.04744440165294E-14,0.,-1.));
#87756=DIRECTION('center_axis',(0.,1.,0.));
#87757=DIRECTION('ref_axis',(-1.,0.,0.));
#87758=DIRECTION('',(-1.,0.,1.04744440165294E-14));
#87759=DIRECTION('center_axis',(0.,1.,0.));
#87760=DIRECTION('ref_axis',(-1.,0.,0.));
#87761=DIRECTION('',(1.04744440165294E-14,0.,1.));
#87762=DIRECTION('center_axis',(0.,1.,0.));
#87763=DIRECTION('ref_axis',(-1.,0.,0.));
#87764=DIRECTION('',(-1.04744440165294E-14,0.,-1.));
#87765=DIRECTION('center_axis',(0.,1.,0.));
#87766=DIRECTION('ref_axis',(-1.,0.,1.38777878078144E-14));
#87767=DIRECTION('',(-1.,0.,1.04744440165294E-14));
#87768=DIRECTION('center_axis',(0.,1.,0.));
#87769=DIRECTION('ref_axis',(-1.,0.,1.38777878078144E-14));
#87770=DIRECTION('',(1.04744440165294E-14,0.,1.));
#87771=DIRECTION('center_axis',(0.,1.,0.));
#87772=DIRECTION('ref_axis',(-1.,0.,0.));
#87773=DIRECTION('',(1.,0.,-1.04744440165294E-14));
#87774=DIRECTION('center_axis',(0.,1.,0.));
#87775=DIRECTION('ref_axis',(-1.,0.,1.38777878078144E-14));
#87776=DIRECTION('',(-1.04744440165294E-14,0.,-1.));
#87777=DIRECTION('center_axis',(0.,1.,0.));
#87778=DIRECTION('ref_axis',(-1.,0.,1.38777878078144E-14));
#87779=DIRECTION('',(-1.,0.,1.04744440165294E-14));
#87780=DIRECTION('center_axis',(0.,1.,0.));
#87781=DIRECTION('ref_axis',(-1.,0.,1.38777878078144E-14));
#87782=DIRECTION('',(1.04744440165294E-14,0.,1.));
#87783=DIRECTION('center_axis',(0.,1.,0.));
#87784=DIRECTION('ref_axis',(-1.,0.,1.38777878078144E-14));
#87785=DIRECTION('',(1.,0.,-1.04744440165294E-14));
#87786=DIRECTION('center_axis',(0.,1.,0.));
#87787=DIRECTION('ref_axis',(-1.,0.,0.));
#87788=DIRECTION('',(-1.04744440165294E-14,0.,-1.));
#87789=DIRECTION('center_axis',(0.,1.,0.));
#87790=DIRECTION('ref_axis',(-1.,0.,0.));
#87791=DIRECTION('',(-1.,0.,1.04744440165294E-14));
#87792=DIRECTION('center_axis',(0.,1.,0.));
#87793=DIRECTION('ref_axis',(-1.,0.,0.));
#87794=DIRECTION('',(1.04744440165294E-14,0.,1.));
#87795=DIRECTION('center_axis',(0.,1.,0.));
#87796=DIRECTION('ref_axis',(-1.,0.,0.));
#87797=DIRECTION('',(1.,0.,-1.04744440165294E-14));
#87798=DIRECTION('center_axis',(0.,1.,0.));
#87799=DIRECTION('ref_axis',(-1.,0.,0.));
#87800=DIRECTION('',(-1.04744440165294E-14,0.,-1.));
#87801=DIRECTION('center_axis',(0.,1.,0.));
#87802=DIRECTION('ref_axis',(-1.,0.,1.38777878078144E-14));
#87803=DIRECTION('',(-1.,0.,1.04744440165294E-14));
#87804=DIRECTION('center_axis',(0.,1.,0.));
#87805=DIRECTION('ref_axis',(-1.,0.,1.38777878078144E-14));
#87806=DIRECTION('',(1.04744440165294E-14,0.,1.));
#87807=DIRECTION('center_axis',(0.,1.,0.));
#87808=DIRECTION('ref_axis',(-1.,0.,0.));
#87809=DIRECTION('',(1.,0.,-1.04744440165294E-14));
#87810=DIRECTION('center_axis',(0.,1.,0.));
#87811=DIRECTION('ref_axis',(-1.,0.,1.38777878078144E-14));
#87812=DIRECTION('',(-1.04744440165294E-14,0.,-1.));
#87813=DIRECTION('center_axis',(0.,1.,0.));
#87814=DIRECTION('ref_axis',(-1.,0.,1.38777878078144E-14));
#87815=DIRECTION('',(-1.,0.,1.04744440165294E-14));
#87816=DIRECTION('center_axis',(0.,1.,0.));
#87817=DIRECTION('ref_axis',(-1.,0.,1.38777878078144E-14));
#87818=DIRECTION('',(1.04744440165294E-14,0.,1.));
#87819=DIRECTION('center_axis',(0.,1.,0.));
#87820=DIRECTION('ref_axis',(-1.,0.,1.38777878078144E-14));
#87821=DIRECTION('',(1.,0.,-1.04744440165294E-14));
#87822=DIRECTION('center_axis',(0.,1.,0.));
#87823=DIRECTION('ref_axis',(-1.,0.,1.38777878078144E-14));
#87824=DIRECTION('',(-1.04744440165294E-14,0.,-1.));
#87825=DIRECTION('center_axis',(0.,1.,0.));
#87826=DIRECTION('ref_axis',(-1.,0.,1.38777878078144E-14));
#87827=DIRECTION('',(-1.,0.,1.04744440165294E-14));
#87828=DIRECTION('center_axis',(0.,1.,0.));
#87829=DIRECTION('ref_axis',(-1.,0.,1.38777878078144E-14));
#87830=DIRECTION('',(1.04744440165294E-14,0.,1.));
#87831=DIRECTION('center_axis',(0.,1.,0.));
#87832=DIRECTION('ref_axis',(-1.,0.,1.38777878078144E-14));
#87833=DIRECTION('',(1.,0.,-1.04744440165294E-14));
#87834=DIRECTION('center_axis',(0.,1.,0.));
#87835=DIRECTION('ref_axis',(-1.,0.,0.));
#87836=DIRECTION('',(-1.04744440165294E-14,0.,-1.));
#87837=DIRECTION('center_axis',(0.,1.,0.));
#87838=DIRECTION('ref_axis',(-1.,0.,0.));
#87839=DIRECTION('',(-1.,0.,1.04744440165294E-14));
#87840=DIRECTION('center_axis',(0.,1.,0.));
#87841=DIRECTION('ref_axis',(-1.,0.,0.));
#87842=DIRECTION('',(1.04744440165294E-14,0.,1.));
#87843=DIRECTION('center_axis',(0.,1.,0.));
#87844=DIRECTION('ref_axis',(-1.,0.,0.));
#87845=DIRECTION('',(1.,0.,-1.04744440165294E-14));
#87846=DIRECTION('center_axis',(0.,1.,0.));
#87847=DIRECTION('ref_axis',(-1.,0.,0.));
#87848=DIRECTION('',(-1.04744440165294E-14,0.,-1.));
#87849=DIRECTION('center_axis',(0.,1.,0.));
#87850=DIRECTION('ref_axis',(-1.,0.,1.38777878078144E-14));
#87851=DIRECTION('',(-1.,0.,1.04744440165294E-14));
#87852=DIRECTION('center_axis',(0.,1.,0.));
#87853=DIRECTION('ref_axis',(-1.,0.,1.38777878078144E-14));
#87854=DIRECTION('',(1.04744440165294E-14,0.,1.));
#87855=DIRECTION('center_axis',(0.,1.,0.));
#87856=DIRECTION('ref_axis',(-1.,0.,0.));
#87857=DIRECTION('',(1.,0.,-1.04744440165294E-14));
#87858=DIRECTION('center_axis',(0.,1.,0.));
#87859=DIRECTION('ref_axis',(-1.,0.,1.38777878078144E-14));
#87860=DIRECTION('',(-1.04744440165294E-14,0.,-1.));
#87861=DIRECTION('center_axis',(0.,1.,0.));
#87862=DIRECTION('ref_axis',(-1.,0.,1.38777878078144E-14));
#87863=DIRECTION('',(-1.,0.,1.04744440165294E-14));
#87864=DIRECTION('center_axis',(0.,1.,0.));
#87865=DIRECTION('ref_axis',(-1.,0.,1.38777878078144E-14));
#87866=DIRECTION('',(1.04744440165294E-14,0.,1.));
#87867=DIRECTION('center_axis',(0.,1.,0.));
#87868=DIRECTION('ref_axis',(-1.,0.,1.38777878078144E-14));
#87869=DIRECTION('',(1.,0.,-1.04744440165294E-14));
#87870=DIRECTION('center_axis',(0.,1.,0.));
#87871=DIRECTION('ref_axis',(-1.,0.,1.38777878078145E-14));
#87872=DIRECTION('',(-1.04744440165294E-14,0.,-1.));
#87873=DIRECTION('center_axis',(0.,1.,0.));
#87874=DIRECTION('ref_axis',(-1.,0.,1.38777878078144E-14));
#87875=DIRECTION('',(-1.,0.,1.04744440165294E-14));
#87876=DIRECTION('center_axis',(0.,1.,0.));
#87877=DIRECTION('ref_axis',(-1.,0.,1.38777878078144E-14));
#87878=DIRECTION('',(1.04744440165294E-14,0.,1.));
#87879=DIRECTION('center_axis',(0.,1.,0.));
#87880=DIRECTION('ref_axis',(-1.,0.,1.38777878078144E-14));
#87881=DIRECTION('',(1.,0.,-1.04744440165294E-14));
#87882=DIRECTION('center_axis',(0.,1.,0.));
#87883=DIRECTION('ref_axis',(-1.,0.,1.38777878078145E-14));
#87884=DIRECTION('',(-1.04744440165294E-14,0.,-1.));
#87885=DIRECTION('center_axis',(0.,1.,0.));
#87886=DIRECTION('ref_axis',(-1.,0.,1.38777878078145E-14));
#87887=DIRECTION('',(-1.,0.,1.04744440165294E-14));
#87888=DIRECTION('center_axis',(0.,1.,0.));
#87889=DIRECTION('ref_axis',(-1.,0.,1.38777878078144E-14));
#87890=DIRECTION('',(1.04744440165294E-14,0.,1.));
#87891=DIRECTION('center_axis',(0.,1.,0.));
#87892=DIRECTION('ref_axis',(-1.,0.,1.38777878078144E-14));
#87893=DIRECTION('',(1.,0.,-1.04744440165294E-14));
#87894=DIRECTION('center_axis',(0.,1.,0.));
#87895=DIRECTION('ref_axis',(-1.,0.,0.));
#87896=DIRECTION('',(-1.04744440165294E-14,0.,-1.));
#87897=DIRECTION('center_axis',(0.,1.,0.));
#87898=DIRECTION('ref_axis',(-1.,0.,0.));
#87899=DIRECTION('',(-1.,0.,1.04744440165294E-14));
#87900=DIRECTION('center_axis',(0.,1.,0.));
#87901=DIRECTION('ref_axis',(-1.,0.,0.));
#87902=DIRECTION('',(1.04744440165294E-14,0.,1.));
#87903=DIRECTION('center_axis',(0.,1.,0.));
#87904=DIRECTION('ref_axis',(-1.,0.,0.));
#87905=DIRECTION('',(1.,0.,-1.04744440165294E-14));
#87906=DIRECTION('center_axis',(0.,1.,0.));
#87907=DIRECTION('ref_axis',(-1.,0.,0.));
#87908=DIRECTION('',(-1.04744440165294E-14,0.,-1.));
#87909=DIRECTION('center_axis',(0.,1.,0.));
#87910=DIRECTION('ref_axis',(-1.,0.,1.38777878078145E-14));
#87911=DIRECTION('',(-1.,0.,1.04744440165294E-14));
#87912=DIRECTION('center_axis',(0.,1.,0.));
#87913=DIRECTION('ref_axis',(-1.,0.,1.38777878078144E-14));
#87914=DIRECTION('',(1.04744440165294E-14,0.,1.));
#87915=DIRECTION('center_axis',(0.,1.,0.));
#87916=DIRECTION('ref_axis',(-1.,0.,0.));
#87917=DIRECTION('',(1.,0.,-1.04744440165294E-14));
#87918=DIRECTION('',(-1.04744440165294E-14,0.,-1.));
#87919=DIRECTION('center_axis',(0.,1.,0.));
#87920=DIRECTION('ref_axis',(-1.,0.,0.));
#87921=DIRECTION('',(-1.,0.,1.04744440165294E-14));
#87922=DIRECTION('center_axis',(0.,1.,0.));
#87923=DIRECTION('ref_axis',(-1.,0.,0.));
#87924=DIRECTION('',(1.04744440165294E-14,0.,1.));
#87925=DIRECTION('center_axis',(0.,1.,0.));
#87926=DIRECTION('ref_axis',(-1.,0.,1.04744440165294E-14));
#87927=DIRECTION('center_axis',(0.,1.,0.));
#87928=DIRECTION('ref_axis',(0.,0.,1.));
#87929=DIRECTION('',(1.,0.,-3.49148133884313E-15));
#87930=DIRECTION('center_axis',(0.,-1.,0.));
#87931=DIRECTION('ref_axis',(-1.,0.,3.46944695195361E-15));
#87932=DIRECTION('',(-3.49148133884313E-15,0.,-1.));
#87933=DIRECTION('center_axis',(0.,1.,0.));
#87934=DIRECTION('ref_axis',(0.,0.,1.));
#87935=DIRECTION('',(1.,0.,0.));
#87936=DIRECTION('center_axis',(0.,1.,0.));
#87937=DIRECTION('ref_axis',(0.,0.,1.));
#87938=DIRECTION('',(0.,0.,-1.));
#87939=DIRECTION('center_axis',(0.,1.,0.));
#87940=DIRECTION('ref_axis',(0.,0.,1.));
#87941=DIRECTION('',(1.,0.,-3.49148133884313E-15));
#87942=DIRECTION('center_axis',(0.,-1.,0.));
#87943=DIRECTION('ref_axis',(-1.,0.,6.93889390390722E-15));
#87944=DIRECTION('',(-3.49148133884313E-15,0.,-1.));
#87945=DIRECTION('center_axis',(0.,1.,0.));
#87946=DIRECTION('ref_axis',(0.,0.,1.));
#87947=DIRECTION('',(1.,0.,0.));
#87948=DIRECTION('center_axis',(0.,1.,0.));
#87949=DIRECTION('ref_axis',(0.,0.,1.));
#87950=DIRECTION('',(0.,0.,-1.));
#87951=DIRECTION('center_axis',(0.,1.,0.));
#87952=DIRECTION('ref_axis',(0.,0.,1.));
#87953=DIRECTION('',(1.,0.,-3.49148133884313E-15));
#87954=DIRECTION('center_axis',(0.,-1.,0.));
#87955=DIRECTION('ref_axis',(-1.,0.,0.));
#87956=DIRECTION('',(-3.49148133884313E-15,0.,-1.));
#87957=DIRECTION('center_axis',(0.,1.,0.));
#87958=DIRECTION('ref_axis',(0.,0.,1.));
#87959=DIRECTION('',(1.,0.,0.));
#87960=DIRECTION('center_axis',(0.,1.,0.));
#87961=DIRECTION('ref_axis',(0.,0.,1.));
#87962=DIRECTION('',(0.,0.,-1.));
#87963=DIRECTION('center_axis',(0.,1.,0.));
#87964=DIRECTION('ref_axis',(0.,0.,1.));
#87965=DIRECTION('',(1.,0.,-3.49148133884313E-15));
#87966=DIRECTION('center_axis',(0.,-1.,0.));
#87967=DIRECTION('ref_axis',(-1.,0.,0.));
#87968=DIRECTION('',(-3.49148133884313E-15,0.,-1.));
#87969=DIRECTION('center_axis',(0.,1.,0.));
#87970=DIRECTION('ref_axis',(0.,0.,1.));
#87971=DIRECTION('',(1.,0.,0.));
#87972=DIRECTION('center_axis',(0.,1.,0.));
#87973=DIRECTION('ref_axis',(0.,0.,1.));
#87974=DIRECTION('',(0.,0.,-1.));
#87975=DIRECTION('',(0.,0.,1.));
#87976=DIRECTION('center_axis',(0.,1.,0.));
#87977=DIRECTION('ref_axis',(0.,0.,1.));
#87978=DIRECTION('',(-1.,0.,0.));
#87979=DIRECTION('center_axis',(0.,1.,0.));
#87980=DIRECTION('ref_axis',(0.,0.,1.));
#87981=DIRECTION('',(0.,0.,-1.));
#87982=DIRECTION('center_axis',(0.,-1.,0.));
#87983=DIRECTION('ref_axis',(0.,0.,-1.));
#87984=DIRECTION('',(-1.,0.,0.));
#87985=DIRECTION('center_axis',(0.,-1.,0.));
#87986=DIRECTION('ref_axis',(0.,0.,-1.));
#87987=DIRECTION('',(0.,0.,1.));
#87988=DIRECTION('center_axis',(0.,1.,0.));
#87989=DIRECTION('ref_axis',(0.,0.,1.));
#87990=DIRECTION('',(-1.,0.,0.));
#87991=DIRECTION('center_axis',(0.,1.,0.));
#87992=DIRECTION('ref_axis',(0.,0.,1.));
#87993=DIRECTION('',(0.,0.,-1.));
#87994=DIRECTION('center_axis',(0.,-1.,0.));
#87995=DIRECTION('ref_axis',(0.,0.,-1.));
#87996=DIRECTION('',(-1.,0.,0.));
#87997=DIRECTION('center_axis',(0.,-1.,0.));
#87998=DIRECTION('ref_axis',(0.,0.,-1.));
#87999=DIRECTION('',(0.,0.,1.));
#88000=DIRECTION('center_axis',(0.,1.,0.));
#88001=DIRECTION('ref_axis',(0.,0.,1.));
#88002=DIRECTION('',(-1.,0.,0.));
#88003=DIRECTION('center_axis',(0.,1.,0.));
#88004=DIRECTION('ref_axis',(0.,0.,1.));
#88005=DIRECTION('',(0.,0.,-1.));
#88006=DIRECTION('center_axis',(0.,-1.,0.));
#88007=DIRECTION('ref_axis',(0.,0.,-1.));
#88008=DIRECTION('',(-1.,0.,0.));
#88009=DIRECTION('center_axis',(0.,-1.,0.));
#88010=DIRECTION('ref_axis',(0.,0.,-1.));
#88011=DIRECTION('',(0.,0.,1.));
#88012=DIRECTION('center_axis',(0.,1.,0.));
#88013=DIRECTION('ref_axis',(0.,0.,1.));
#88014=DIRECTION('',(-1.,0.,0.));
#88015=DIRECTION('center_axis',(0.,1.,0.));
#88016=DIRECTION('ref_axis',(0.,0.,1.));
#88017=DIRECTION('',(0.,0.,-1.));
#88018=DIRECTION('center_axis',(0.,-1.,0.));
#88019=DIRECTION('ref_axis',(0.,0.,-1.));
#88020=DIRECTION('',(-1.,0.,0.));
#88021=DIRECTION('center_axis',(0.,-1.,0.));
#88022=DIRECTION('ref_axis',(0.,0.,-1.));
#88023=DIRECTION('',(0.,0.,1.));
#88024=DIRECTION('center_axis',(0.,1.,0.));
#88025=DIRECTION('ref_axis',(0.,0.,1.));
#88026=DIRECTION('',(-1.,0.,0.));
#88027=DIRECTION('center_axis',(0.,1.,0.));
#88028=DIRECTION('ref_axis',(0.,0.,1.));
#88029=DIRECTION('',(0.,0.,-1.));
#88030=DIRECTION('center_axis',(0.,-1.,0.));
#88031=DIRECTION('ref_axis',(0.,0.,-1.));
#88032=DIRECTION('',(-1.,0.,0.));
#88033=DIRECTION('center_axis',(0.,-1.,0.));
#88034=DIRECTION('ref_axis',(0.,0.,-1.));
#88035=DIRECTION('',(0.,0.,1.));
#88036=DIRECTION('center_axis',(0.,1.,0.));
#88037=DIRECTION('ref_axis',(0.,0.,1.));
#88038=DIRECTION('',(-1.,0.,0.));
#88039=DIRECTION('center_axis',(0.,1.,0.));
#88040=DIRECTION('ref_axis',(0.,0.,1.));
#88041=DIRECTION('',(0.,0.,-1.));
#88042=DIRECTION('center_axis',(0.,-1.,0.));
#88043=DIRECTION('ref_axis',(0.,0.,-1.));
#88044=DIRECTION('',(-1.,0.,0.));
#88045=DIRECTION('center_axis',(0.,-1.,0.));
#88046=DIRECTION('ref_axis',(0.,0.,-1.));
#88047=DIRECTION('',(-3.49148133884313E-15,0.,-1.));
#88048=DIRECTION('center_axis',(0.,1.,0.));
#88049=DIRECTION('ref_axis',(0.,0.,1.));
#88050=DIRECTION('',(1.,0.,0.));
#88051=DIRECTION('center_axis',(0.,1.,0.));
#88052=DIRECTION('ref_axis',(0.,0.,1.));
#88053=DIRECTION('',(0.,0.,-1.));
#88054=DIRECTION('center_axis',(-1.23439264683949E-13,-1.,4.77651282721728E-14));
#88055=DIRECTION('ref_axis',(-0.364095492598961,4.57072504323211E-16,-0.931361622716504));
#88056=DIRECTION('center_axis',(0.,1.,0.));
#88057=DIRECTION('ref_axis',(0.,0.,1.));
#88058=DIRECTION('center_axis',(4.77651282721795E-14,1.,-1.2343926468396E-13));
#88059=DIRECTION('ref_axis',(0.931361622714812,4.57072504935863E-16,0.364095492603288));
#88060=DIRECTION('',(1.,0.,-3.49148133884313E-15));
#88061=DIRECTION('center_axis',(0.,-1.,0.));
#88062=DIRECTION('ref_axis',(-1.,0.,0.));
#88063=DIRECTION('center_axis',(0.,1.,0.));
#88064=DIRECTION('ref_axis',(0.,0.,1.));
#88065=DIRECTION('',(0.,0.,-1.));
#88066=DIRECTION('center_axis',(0.,-1.,0.));
#88067=DIRECTION('ref_axis',(0.,0.,-1.));
#88068=DIRECTION('',(-1.,0.,0.));
#88069=DIRECTION('center_axis',(0.,-1.,0.));
#88070=DIRECTION('ref_axis',(0.,0.,-1.));
#88071=DIRECTION('',(-1.,0.,0.));
#88072=DIRECTION('center_axis',(0.,-1.,0.));
#88073=DIRECTION('ref_axis',(0.,0.,-1.));
#88074=DIRECTION('',(1.,0.,0.));
#88075=DIRECTION('center_axis',(0.,-1.,0.));
#88076=DIRECTION('ref_axis',(0.,0.,-1.));
#88077=DIRECTION('',(0.,0.,-1.));
#88078=DIRECTION('center_axis',(0.,-1.,0.));
#88079=DIRECTION('ref_axis',(0.,0.,-1.));
#88080=DIRECTION('',(-1.,0.,0.));
#88081=DIRECTION('center_axis',(0.,-1.,0.));
#88082=DIRECTION('ref_axis',(0.,0.,-1.));
#88083=DIRECTION('center_axis',(0.,-1.,0.));
#88084=DIRECTION('ref_axis',(0.,0.,-1.));
#88085=DIRECTION('',(0.,0.,-1.));
#88086=DIRECTION('center_axis',(0.,-1.,0.));
#88087=DIRECTION('ref_axis',(0.,0.,-1.));
#88088=DIRECTION('',(1.,0.,0.));
#88089=DIRECTION('center_axis',(0.,-1.,0.));
#88090=DIRECTION('ref_axis',(0.,0.,-1.));
#88091=DIRECTION('',(0.,0.,-1.));
#88092=DIRECTION('center_axis',(0.,-1.,0.));
#88093=DIRECTION('ref_axis',(0.,0.,-1.));
#88094=DIRECTION('',(-1.,0.,0.));
#88095=DIRECTION('center_axis',(0.,-1.,0.));
#88096=DIRECTION('ref_axis',(0.,0.,-1.));
#88097=DIRECTION('',(0.,0.,1.));
#88098=DIRECTION('center_axis',(0.,-1.,0.));
#88099=DIRECTION('ref_axis',(0.,0.,-1.));
#88100=DIRECTION('',(1.,0.,0.));
#88101=DIRECTION('center_axis',(0.,-1.,0.));
#88102=DIRECTION('ref_axis',(0.,0.,-1.));
#88103=DIRECTION('',(0.,0.,-1.));
#88104=DIRECTION('center_axis',(0.,-1.,0.));
#88105=DIRECTION('ref_axis',(0.,0.,-1.));
#88106=DIRECTION('',(-1.,0.,0.));
#88107=DIRECTION('center_axis',(0.,-1.,0.));
#88108=DIRECTION('ref_axis',(0.,0.,-1.));
#88109=DIRECTION('',(0.,0.,1.));
#88110=DIRECTION('center_axis',(0.,-1.,0.));
#88111=DIRECTION('ref_axis',(0.,0.,-1.));
#88112=DIRECTION('',(1.,0.,0.));
#88113=DIRECTION('center_axis',(0.,-1.,0.));
#88114=DIRECTION('ref_axis',(0.,0.,-1.));
#88115=DIRECTION('',(0.,0.,-1.));
#88116=DIRECTION('center_axis',(0.,-1.,0.));
#88117=DIRECTION('ref_axis',(0.,0.,-1.));
#88118=DIRECTION('',(-1.,0.,0.));
#88119=DIRECTION('center_axis',(0.,-1.,0.));
#88120=DIRECTION('ref_axis',(0.,0.,-1.));
#88121=DIRECTION('',(0.,0.,1.));
#88122=DIRECTION('center_axis',(0.,-1.,0.));
#88123=DIRECTION('ref_axis',(0.,0.,-1.));
#88124=DIRECTION('',(1.,0.,0.));
#88125=DIRECTION('center_axis',(0.,-1.,0.));
#88126=DIRECTION('ref_axis',(0.,0.,-1.));
#88127=DIRECTION('',(0.,0.,-1.));
#88128=DIRECTION('center_axis',(0.,-1.,0.));
#88129=DIRECTION('ref_axis',(0.,0.,-1.));
#88130=DIRECTION('',(-1.,0.,0.));
#88131=DIRECTION('center_axis',(0.,-1.,0.));
#88132=DIRECTION('ref_axis',(0.,0.,-1.));
#88133=DIRECTION('',(0.,0.,1.));
#88134=DIRECTION('center_axis',(0.,-1.,0.));
#88135=DIRECTION('ref_axis',(0.,0.,-1.));
#88136=DIRECTION('',(1.,0.,0.));
#88137=DIRECTION('center_axis',(0.,-1.,0.));
#88138=DIRECTION('ref_axis',(0.,0.,-1.));
#88139=DIRECTION('',(0.,0.,-1.));
#88140=DIRECTION('center_axis',(0.,-1.,0.));
#88141=DIRECTION('ref_axis',(0.,0.,-1.));
#88142=DIRECTION('',(-1.,0.,0.));
#88143=DIRECTION('center_axis',(0.,-1.,0.));
#88144=DIRECTION('ref_axis',(0.,0.,-1.));
#88145=DIRECTION('',(0.,0.,1.));
#88146=DIRECTION('center_axis',(0.,-1.,0.));
#88147=DIRECTION('ref_axis',(0.,0.,-1.));
#88148=DIRECTION('',(1.,0.,0.));
#88149=DIRECTION('center_axis',(0.,-1.,0.));
#88150=DIRECTION('ref_axis',(0.,0.,-1.));
#88151=DIRECTION('',(0.,0.,-1.));
#88152=DIRECTION('center_axis',(0.,-1.,0.));
#88153=DIRECTION('ref_axis',(0.,0.,-1.));
#88154=DIRECTION('',(-1.,0.,0.));
#88155=DIRECTION('center_axis',(0.,-1.,0.));
#88156=DIRECTION('ref_axis',(0.,0.,-1.));
#88157=DIRECTION('',(0.,0.,1.));
#88158=DIRECTION('center_axis',(0.,-1.,0.));
#88159=DIRECTION('ref_axis',(0.,0.,-1.));
#88160=DIRECTION('',(1.,0.,0.));
#88161=DIRECTION('center_axis',(0.,-1.,0.));
#88162=DIRECTION('ref_axis',(0.,0.,-1.));
#88163=DIRECTION('',(0.,0.,-1.));
#88164=DIRECTION('center_axis',(0.,-1.,0.));
#88165=DIRECTION('ref_axis',(0.,0.,-1.));
#88166=DIRECTION('',(-1.,0.,0.));
#88167=DIRECTION('center_axis',(0.,-1.,0.));
#88168=DIRECTION('ref_axis',(0.,0.,-1.));
#88169=DIRECTION('',(0.,0.,1.));
#88170=DIRECTION('center_axis',(0.,-1.,0.));
#88171=DIRECTION('ref_axis',(0.,0.,-1.));
#88172=DIRECTION('',(1.,0.,0.));
#88173=DIRECTION('center_axis',(0.,-1.,0.));
#88174=DIRECTION('ref_axis',(0.,0.,-1.));
#88175=DIRECTION('',(0.,0.,-1.));
#88176=DIRECTION('center_axis',(0.,-1.,0.));
#88177=DIRECTION('ref_axis',(0.,0.,-1.));
#88178=DIRECTION('',(-1.,0.,0.));
#88179=DIRECTION('center_axis',(0.,-1.,0.));
#88180=DIRECTION('ref_axis',(0.,0.,-1.));
#88181=DIRECTION('',(0.,0.,1.));
#88182=DIRECTION('center_axis',(0.,-1.,0.));
#88183=DIRECTION('ref_axis',(0.,0.,-1.));
#88184=DIRECTION('',(1.,0.,0.));
#88185=DIRECTION('center_axis',(0.,-1.,0.));
#88186=DIRECTION('ref_axis',(0.,0.,-1.));
#88187=DIRECTION('',(0.,0.,-1.));
#88188=DIRECTION('center_axis',(0.,-1.,0.));
#88189=DIRECTION('ref_axis',(0.,0.,-1.));
#88190=DIRECTION('',(-1.,0.,0.));
#88191=DIRECTION('center_axis',(0.,-1.,0.));
#88192=DIRECTION('ref_axis',(0.,0.,-1.));
#88193=DIRECTION('',(0.,0.,1.));
#88194=DIRECTION('center_axis',(0.,-1.,0.));
#88195=DIRECTION('ref_axis',(0.,0.,-1.));
#88196=DIRECTION('',(1.,0.,0.));
#88197=DIRECTION('center_axis',(0.,-1.,0.));
#88198=DIRECTION('ref_axis',(0.,0.,-1.));
#88199=DIRECTION('',(0.,0.,-1.));
#88200=DIRECTION('center_axis',(0.,-1.,0.));
#88201=DIRECTION('ref_axis',(0.,0.,-1.));
#88202=DIRECTION('',(-1.,0.,0.));
#88203=DIRECTION('center_axis',(0.,-1.,0.));
#88204=DIRECTION('ref_axis',(0.,0.,-1.));
#88205=DIRECTION('',(0.,0.,1.));
#88206=DIRECTION('center_axis',(0.,-1.,0.));
#88207=DIRECTION('ref_axis',(0.,0.,-1.));
#88208=DIRECTION('',(1.,0.,0.));
#88209=DIRECTION('center_axis',(0.,-1.,0.));
#88210=DIRECTION('ref_axis',(0.,0.,-1.));
#88211=DIRECTION('',(0.,0.,-1.));
#88212=DIRECTION('center_axis',(0.,-1.,0.));
#88213=DIRECTION('ref_axis',(0.,0.,-1.));
#88214=DIRECTION('',(-1.,0.,0.));
#88215=DIRECTION('center_axis',(0.,-1.,0.));
#88216=DIRECTION('ref_axis',(0.,0.,-1.));
#88217=DIRECTION('',(0.,0.,1.));
#88218=DIRECTION('center_axis',(0.,-1.,0.));
#88219=DIRECTION('ref_axis',(0.,0.,-1.));
#88220=DIRECTION('',(1.,0.,0.));
#88221=DIRECTION('center_axis',(0.,-1.,0.));
#88222=DIRECTION('ref_axis',(0.,0.,-1.));
#88223=DIRECTION('',(0.,0.,-1.));
#88224=DIRECTION('center_axis',(0.,-1.,0.));
#88225=DIRECTION('ref_axis',(0.,0.,-1.));
#88226=DIRECTION('',(-1.,0.,0.));
#88227=DIRECTION('center_axis',(0.,-1.,0.));
#88228=DIRECTION('ref_axis',(0.,0.,-1.));
#88229=DIRECTION('',(0.,0.,1.));
#88230=DIRECTION('center_axis',(0.,-1.,0.));
#88231=DIRECTION('ref_axis',(0.,0.,-1.));
#88232=DIRECTION('',(1.,0.,0.));
#88233=DIRECTION('center_axis',(0.,-1.,0.));
#88234=DIRECTION('ref_axis',(0.,0.,-1.));
#88235=DIRECTION('',(0.,0.,-1.));
#88236=DIRECTION('center_axis',(0.,-1.,0.));
#88237=DIRECTION('ref_axis',(0.,0.,-1.));
#88238=DIRECTION('',(-1.,0.,0.));
#88239=DIRECTION('center_axis',(0.,-1.,0.));
#88240=DIRECTION('ref_axis',(0.,0.,-1.));
#88241=DIRECTION('',(0.,0.,1.));
#88242=DIRECTION('center_axis',(0.,-1.,0.));
#88243=DIRECTION('ref_axis',(0.,0.,-1.));
#88244=DIRECTION('',(1.,0.,0.));
#88245=DIRECTION('center_axis',(0.,-1.,0.));
#88246=DIRECTION('ref_axis',(0.,0.,-1.));
#88247=DIRECTION('',(0.,0.,-1.));
#88248=DIRECTION('center_axis',(0.,-1.,0.));
#88249=DIRECTION('ref_axis',(0.,0.,-1.));
#88250=DIRECTION('',(-1.,0.,0.));
#88251=DIRECTION('',(-1.,0.,0.));
#88252=DIRECTION('center_axis',(0.,-1.,0.));
#88253=DIRECTION('ref_axis',(0.,0.,-1.));
#88254=DIRECTION('',(1.,0.,0.));
#88255=DIRECTION('center_axis',(0.,-1.,0.));
#88256=DIRECTION('ref_axis',(0.,0.,-1.));
#88257=DIRECTION('',(0.,0.,-1.));
#88258=DIRECTION('center_axis',(0.,-1.,0.));
#88259=DIRECTION('ref_axis',(0.,0.,-1.));
#88260=DIRECTION('center_axis',(0.,1.,0.));
#88261=DIRECTION('ref_axis',(0.,0.,1.));
#88262=DIRECTION('',(-1.,0.,0.));
#88263=DIRECTION('center_axis',(0.,1.,0.));
#88264=DIRECTION('ref_axis',(0.,0.,1.));
#88265=DIRECTION('',(0.,0.,1.));
#88266=DIRECTION('center_axis',(0.,1.,0.));
#88267=DIRECTION('ref_axis',(0.,0.,1.));
#88268=DIRECTION('',(1.,0.,0.));
#88269=DIRECTION('center_axis',(0.,1.,0.));
#88270=DIRECTION('ref_axis',(0.,0.,1.));
#88271=DIRECTION('',(0.,0.,1.));
#88272=DIRECTION('center_axis',(0.,1.,0.));
#88273=DIRECTION('ref_axis',(0.,0.,1.));
#88274=DIRECTION('center_axis',(0.,1.,0.));
#88275=DIRECTION('ref_axis',(0.,0.,1.));
#88276=DIRECTION('',(-1.,0.,0.));
#88277=DIRECTION('center_axis',(0.,1.,0.));
#88278=DIRECTION('ref_axis',(0.,0.,1.));
#88279=DIRECTION('',(0.,0.,1.));
#88280=DIRECTION('center_axis',(0.,1.,0.));
#88281=DIRECTION('ref_axis',(0.,0.,1.));
#88282=DIRECTION('',(1.,0.,0.));
#88283=DIRECTION('center_axis',(0.,1.,0.));
#88284=DIRECTION('ref_axis',(0.,0.,1.));
#88285=DIRECTION('',(-1.,0.,0.));
#88286=DIRECTION('center_axis',(0.,1.,0.));
#88287=DIRECTION('ref_axis',(0.,0.,1.));
#88288=DIRECTION('',(0.,0.,1.));
#88289=DIRECTION('center_axis',(0.,1.,0.));
#88290=DIRECTION('ref_axis',(0.,0.,1.));
#88291=DIRECTION('',(1.,0.,0.));
#88292=DIRECTION('center_axis',(0.,1.,0.));
#88293=DIRECTION('ref_axis',(0.,0.,1.));
#88294=DIRECTION('',(0.,0.,-1.));
#88295=DIRECTION('center_axis',(0.,1.,0.));
#88296=DIRECTION('ref_axis',(0.,0.,1.));
#88297=DIRECTION('',(-1.,0.,0.));
#88298=DIRECTION('center_axis',(0.,1.,0.));
#88299=DIRECTION('ref_axis',(0.,0.,1.));
#88300=DIRECTION('',(0.,0.,1.));
#88301=DIRECTION('center_axis',(0.,1.,0.));
#88302=DIRECTION('ref_axis',(0.,0.,1.));
#88303=DIRECTION('',(1.,0.,0.));
#88304=DIRECTION('center_axis',(0.,1.,0.));
#88305=DIRECTION('ref_axis',(0.,0.,1.));
#88306=DIRECTION('',(0.,0.,-1.));
#88307=DIRECTION('center_axis',(0.,1.,0.));
#88308=DIRECTION('ref_axis',(0.,0.,1.));
#88309=DIRECTION('',(-1.,0.,0.));
#88310=DIRECTION('center_axis',(0.,1.,0.));
#88311=DIRECTION('ref_axis',(0.,0.,1.));
#88312=DIRECTION('',(0.,0.,1.));
#88313=DIRECTION('center_axis',(0.,1.,0.));
#88314=DIRECTION('ref_axis',(0.,0.,1.));
#88315=DIRECTION('',(1.,0.,0.));
#88316=DIRECTION('center_axis',(0.,1.,0.));
#88317=DIRECTION('ref_axis',(0.,0.,1.));
#88318=DIRECTION('',(0.,0.,-1.));
#88319=DIRECTION('center_axis',(0.,1.,0.));
#88320=DIRECTION('ref_axis',(0.,0.,1.));
#88321=DIRECTION('',(-1.,0.,0.));
#88322=DIRECTION('center_axis',(0.,1.,0.));
#88323=DIRECTION('ref_axis',(0.,0.,1.));
#88324=DIRECTION('',(0.,0.,1.));
#88325=DIRECTION('center_axis',(0.,1.,0.));
#88326=DIRECTION('ref_axis',(0.,0.,1.));
#88327=DIRECTION('',(1.,0.,0.));
#88328=DIRECTION('center_axis',(0.,1.,0.));
#88329=DIRECTION('ref_axis',(0.,0.,1.));
#88330=DIRECTION('',(0.,0.,-1.));
#88331=DIRECTION('center_axis',(0.,1.,0.));
#88332=DIRECTION('ref_axis',(0.,0.,1.));
#88333=DIRECTION('',(-1.,0.,0.));
#88334=DIRECTION('center_axis',(0.,1.,0.));
#88335=DIRECTION('ref_axis',(0.,0.,1.));
#88336=DIRECTION('',(0.,0.,1.));
#88337=DIRECTION('center_axis',(0.,1.,0.));
#88338=DIRECTION('ref_axis',(0.,0.,1.));
#88339=DIRECTION('',(1.,0.,0.));
#88340=DIRECTION('center_axis',(0.,1.,0.));
#88341=DIRECTION('ref_axis',(0.,0.,1.));
#88342=DIRECTION('',(0.,0.,-1.));
#88343=DIRECTION('center_axis',(0.,1.,0.));
#88344=DIRECTION('ref_axis',(0.,0.,1.));
#88345=DIRECTION('',(-1.,0.,0.));
#88346=DIRECTION('center_axis',(0.,1.,0.));
#88347=DIRECTION('ref_axis',(0.,0.,1.));
#88348=DIRECTION('',(0.,0.,1.));
#88349=DIRECTION('center_axis',(0.,1.,0.));
#88350=DIRECTION('ref_axis',(0.,0.,1.));
#88351=DIRECTION('',(1.,0.,0.));
#88352=DIRECTION('center_axis',(0.,1.,0.));
#88353=DIRECTION('ref_axis',(0.,0.,1.));
#88354=DIRECTION('',(0.,0.,-1.));
#88355=DIRECTION('center_axis',(0.,1.,0.));
#88356=DIRECTION('ref_axis',(0.,0.,1.));
#88357=DIRECTION('',(-1.,0.,0.));
#88358=DIRECTION('center_axis',(0.,1.,0.));
#88359=DIRECTION('ref_axis',(0.,0.,1.));
#88360=DIRECTION('',(0.,0.,1.));
#88361=DIRECTION('center_axis',(0.,1.,0.));
#88362=DIRECTION('ref_axis',(0.,0.,1.));
#88363=DIRECTION('',(1.,0.,0.));
#88364=DIRECTION('center_axis',(0.,1.,0.));
#88365=DIRECTION('ref_axis',(0.,0.,1.));
#88366=DIRECTION('',(0.,0.,-1.));
#88367=DIRECTION('center_axis',(0.,1.,0.));
#88368=DIRECTION('ref_axis',(0.,0.,1.));
#88369=DIRECTION('',(-1.,0.,0.));
#88370=DIRECTION('center_axis',(0.,1.,0.));
#88371=DIRECTION('ref_axis',(0.,0.,1.));
#88372=DIRECTION('',(0.,0.,1.));
#88373=DIRECTION('center_axis',(0.,1.,0.));
#88374=DIRECTION('ref_axis',(0.,0.,1.));
#88375=DIRECTION('',(1.,0.,0.));
#88376=DIRECTION('center_axis',(0.,1.,0.));
#88377=DIRECTION('ref_axis',(0.,0.,1.));
#88378=DIRECTION('',(0.,0.,-1.));
#88379=DIRECTION('center_axis',(0.,1.,0.));
#88380=DIRECTION('ref_axis',(0.,0.,1.));
#88381=DIRECTION('',(-1.,0.,0.));
#88382=DIRECTION('center_axis',(0.,1.,0.));
#88383=DIRECTION('ref_axis',(0.,0.,1.));
#88384=DIRECTION('',(0.,0.,1.));
#88385=DIRECTION('center_axis',(0.,1.,0.));
#88386=DIRECTION('ref_axis',(0.,0.,1.));
#88387=DIRECTION('',(1.,0.,0.));
#88388=DIRECTION('center_axis',(0.,1.,0.));
#88389=DIRECTION('ref_axis',(0.,0.,1.));
#88390=DIRECTION('',(0.,0.,-1.));
#88391=DIRECTION('center_axis',(0.,1.,0.));
#88392=DIRECTION('ref_axis',(0.,0.,1.));
#88393=DIRECTION('',(-1.,0.,0.));
#88394=DIRECTION('center_axis',(0.,1.,0.));
#88395=DIRECTION('ref_axis',(0.,0.,1.));
#88396=DIRECTION('',(0.,0.,1.));
#88397=DIRECTION('center_axis',(0.,1.,0.));
#88398=DIRECTION('ref_axis',(0.,0.,1.));
#88399=DIRECTION('',(1.,0.,0.));
#88400=DIRECTION('center_axis',(0.,1.,0.));
#88401=DIRECTION('ref_axis',(0.,0.,1.));
#88402=DIRECTION('',(0.,0.,-1.));
#88403=DIRECTION('center_axis',(0.,1.,0.));
#88404=DIRECTION('ref_axis',(0.,0.,1.));
#88405=DIRECTION('',(-1.,0.,0.));
#88406=DIRECTION('center_axis',(0.,1.,0.));
#88407=DIRECTION('ref_axis',(0.,0.,1.));
#88408=DIRECTION('',(0.,0.,1.));
#88409=DIRECTION('center_axis',(0.,1.,0.));
#88410=DIRECTION('ref_axis',(0.,0.,1.));
#88411=DIRECTION('',(1.,0.,0.));
#88412=DIRECTION('center_axis',(0.,1.,0.));
#88413=DIRECTION('ref_axis',(0.,0.,1.));
#88414=DIRECTION('',(0.,0.,-1.));
#88415=DIRECTION('center_axis',(0.,1.,0.));
#88416=DIRECTION('ref_axis',(0.,0.,1.));
#88417=DIRECTION('',(-1.,0.,0.));
#88418=DIRECTION('center_axis',(0.,1.,0.));
#88419=DIRECTION('ref_axis',(0.,0.,1.));
#88420=DIRECTION('',(0.,0.,1.));
#88421=DIRECTION('center_axis',(0.,1.,0.));
#88422=DIRECTION('ref_axis',(0.,0.,1.));
#88423=DIRECTION('',(1.,0.,0.));
#88424=DIRECTION('center_axis',(0.,1.,0.));
#88425=DIRECTION('ref_axis',(0.,0.,1.));
#88426=DIRECTION('',(0.,0.,-1.));
#88427=DIRECTION('center_axis',(0.,1.,0.));
#88428=DIRECTION('ref_axis',(0.,0.,1.));
#88429=DIRECTION('',(-1.,0.,0.));
#88430=DIRECTION('center_axis',(0.,1.,0.));
#88431=DIRECTION('ref_axis',(0.,0.,1.));
#88432=DIRECTION('',(0.,0.,1.));
#88433=DIRECTION('center_axis',(0.,1.,0.));
#88434=DIRECTION('ref_axis',(0.,0.,1.));
#88435=DIRECTION('',(1.,0.,0.));
#88436=DIRECTION('center_axis',(0.,1.,0.));
#88437=DIRECTION('ref_axis',(0.,0.,1.));
#88438=DIRECTION('',(0.,0.,-1.));
#88439=DIRECTION('',(-1.,0.,0.));
#88440=DIRECTION('center_axis',(0.,1.,0.));
#88441=DIRECTION('ref_axis',(0.,0.,1.));
#88442=DIRECTION('',(0.,0.,1.));
#88443=DIRECTION('center_axis',(0.,1.,0.));
#88444=DIRECTION('ref_axis',(0.,0.,1.));
#88445=DIRECTION('',(1.,0.,0.));
#88446=DIRECTION('center_axis',(0.,1.,0.));
#88447=DIRECTION('ref_axis',(0.,0.,1.));
#88448=DIRECTION('',(1.,0.,-3.49148133884313E-15));
#88449=DIRECTION('center_axis',(0.,1.,0.));
#88450=DIRECTION('ref_axis',(1.,0.,-6.93889390390723E-15));
#88451=DIRECTION('',(3.49148133884313E-15,0.,1.));
#88452=DIRECTION('center_axis',(0.,1.,0.));
#88453=DIRECTION('ref_axis',(1.,0.,-6.93889390390723E-15));
#88454=DIRECTION('',(-1.,0.,3.49148133884313E-15));
#88455=DIRECTION('center_axis',(0.,-1.,0.));
#88456=DIRECTION('ref_axis',(-1.,0.,6.93889390390722E-15));
#88457=DIRECTION('',(3.49148133884313E-15,0.,1.));
#88458=DIRECTION('center_axis',(0.,-1.,0.));
#88459=DIRECTION('ref_axis',(-1.,0.,6.93889390390722E-15));
#88460=DIRECTION('',(1.,0.,-3.49148133884313E-15));
#88461=DIRECTION('center_axis',(0.,1.,0.));
#88462=DIRECTION('ref_axis',(1.,0.,-3.46944695195362E-15));
#88463=DIRECTION('',(3.49148133884313E-15,0.,1.));
#88464=DIRECTION('center_axis',(0.,1.,0.));
#88465=DIRECTION('ref_axis',(1.,0.,-3.46944695195361E-15));
#88466=DIRECTION('',(-1.,0.,3.49148133884313E-15));
#88467=DIRECTION('center_axis',(0.,-1.,0.));
#88468=DIRECTION('ref_axis',(-1.,0.,3.46944695195361E-15));
#88469=DIRECTION('',(3.49148133884313E-15,0.,1.));
#88470=DIRECTION('center_axis',(0.,-1.,0.));
#88471=DIRECTION('ref_axis',(-1.,0.,3.46944695195361E-15));
#88472=DIRECTION('',(1.,0.,-3.49148133884313E-15));
#88473=DIRECTION('center_axis',(0.,1.,0.));
#88474=DIRECTION('ref_axis',(1.,0.,0.));
#88475=DIRECTION('',(3.49148133884313E-15,0.,1.));
#88476=DIRECTION('center_axis',(0.,1.,0.));
#88477=DIRECTION('ref_axis',(1.,0.,0.));
#88478=DIRECTION('',(-1.,0.,3.49148133884313E-15));
#88479=DIRECTION('center_axis',(0.,-1.,0.));
#88480=DIRECTION('ref_axis',(-1.,0.,0.));
#88481=DIRECTION('',(3.49148133884313E-15,0.,1.));
#88482=DIRECTION('center_axis',(0.,-1.,0.));
#88483=DIRECTION('ref_axis',(-1.,0.,0.));
#88484=DIRECTION('',(1.,0.,-3.49148133884313E-15));
#88485=DIRECTION('center_axis',(0.,1.,0.));
#88486=DIRECTION('ref_axis',(1.,0.,0.));
#88487=DIRECTION('',(3.49148133884313E-15,0.,1.));
#88488=DIRECTION('center_axis',(0.,1.,0.));
#88489=DIRECTION('ref_axis',(1.,0.,0.));
#88490=DIRECTION('',(-1.,0.,3.49148133884313E-15));
#88491=DIRECTION('center_axis',(0.,-1.,0.));
#88492=DIRECTION('ref_axis',(-1.,0.,0.));
#88493=DIRECTION('',(3.49148133884313E-15,0.,1.));
#88494=DIRECTION('center_axis',(0.,-1.,0.));
#88495=DIRECTION('ref_axis',(-1.,0.,0.));
#88496=DIRECTION('',(1.,0.,-3.49148133884313E-15));
#88497=DIRECTION('center_axis',(0.,1.,0.));
#88498=DIRECTION('ref_axis',(1.,0.,0.));
#88499=DIRECTION('',(3.49148133884313E-15,0.,1.));
#88500=DIRECTION('center_axis',(0.,1.,0.));
#88501=DIRECTION('ref_axis',(1.,0.,0.));
#88502=DIRECTION('',(-1.,0.,3.49148133884313E-15));
#88503=DIRECTION('center_axis',(0.,-1.,0.));
#88504=DIRECTION('ref_axis',(-1.,0.,0.));
#88505=DIRECTION('',(3.49148133884313E-15,0.,1.));
#88506=DIRECTION('center_axis',(0.,-1.,0.));
#88507=DIRECTION('ref_axis',(-1.,0.,0.));
#88508=DIRECTION('',(1.,0.,-3.49148133884313E-15));
#88509=DIRECTION('center_axis',(0.,1.,0.));
#88510=DIRECTION('ref_axis',(1.,0.,0.));
#88511=DIRECTION('',(3.49148133884313E-15,0.,1.));
#88512=DIRECTION('center_axis',(0.,1.,0.));
#88513=DIRECTION('ref_axis',(1.,0.,0.));
#88514=DIRECTION('',(-1.,0.,3.49148133884313E-15));
#88515=DIRECTION('center_axis',(0.,-1.,0.));
#88516=DIRECTION('ref_axis',(-1.,0.,0.));
#88517=DIRECTION('',(3.49148133884313E-15,0.,1.));
#88518=DIRECTION('center_axis',(0.,-1.,0.));
#88519=DIRECTION('ref_axis',(-1.,0.,0.));
#88520=DIRECTION('center_axis',(0.,1.,0.));
#88521=DIRECTION('ref_axis',(1.,0.,0.));
#88522=DIRECTION('',(-1.,0.,3.49148133884313E-15));
#88523=DIRECTION('center_axis',(0.,-1.,0.));
#88524=DIRECTION('ref_axis',(-1.,0.,0.));
#88525=DIRECTION('',(3.49148133884313E-15,0.,1.));
#88526=DIRECTION('center_axis',(0.,-1.,0.));
#88527=DIRECTION('ref_axis',(-1.,0.,3.49148133884313E-15));
#88528=DIRECTION('',(3.49148133884313E-15,0.,1.));
#88529=DIRECTION('center_axis',(0.,-1.,0.));
#88530=DIRECTION('ref_axis',(-1.,0.,3.49148133884313E-15));
#88531=DIRECTION('',(-3.49148133884313E-15,0.,-1.));
#88532=DIRECTION('center_axis',(0.,-1.,0.));
#88533=DIRECTION('ref_axis',(-1.,0.,0.));
#88534=DIRECTION('',(-1.,0.,3.49148133884313E-15));
#88535=DIRECTION('center_axis',(0.,-1.,0.));
#88536=DIRECTION('ref_axis',(-1.,0.,0.));
#88537=DIRECTION('',(3.49148133884313E-15,0.,1.));
#88538=DIRECTION('center_axis',(0.,-1.,0.));
#88539=DIRECTION('ref_axis',(-1.,0.,3.49148133884313E-15));
#88540=DIRECTION('center_axis',(0.,-1.,0.));
#88541=DIRECTION('ref_axis',(-1.,0.,0.));
#88542=DIRECTION('',(-1.,0.,3.49148133884313E-15));
#88543=DIRECTION('center_axis',(0.,-1.,0.));
#88544=DIRECTION('ref_axis',(-1.,0.,3.49148133884313E-15));
#88545=DIRECTION('',(-3.49148133884313E-15,0.,-1.));
#88546=DIRECTION('center_axis',(0.,-1.,0.));
#88547=DIRECTION('ref_axis',(-1.,0.,0.));
#88548=DIRECTION('',(-1.,0.,3.49148133884313E-15));
#88549=DIRECTION('center_axis',(0.,-1.,0.));
#88550=DIRECTION('ref_axis',(-1.,0.,0.));
#88551=DIRECTION('',(3.49148133884313E-15,0.,1.));
#88552=DIRECTION('center_axis',(0.,-1.,0.));
#88553=DIRECTION('ref_axis',(-1.,0.,0.));
#88554=DIRECTION('',(1.,0.,-3.49148133884313E-15));
#88555=DIRECTION('center_axis',(0.,-1.,0.));
#88556=DIRECTION('ref_axis',(-1.,0.,0.));
#88557=DIRECTION('',(-3.49148133884313E-15,0.,-1.));
#88558=DIRECTION('center_axis',(0.,-1.,0.));
#88559=DIRECTION('ref_axis',(-1.,0.,0.));
#88560=DIRECTION('',(-1.,0.,3.49148133884313E-15));
#88561=DIRECTION('center_axis',(0.,-1.,0.));
#88562=DIRECTION('ref_axis',(-1.,0.,0.));
#88563=DIRECTION('',(3.49148133884313E-15,0.,1.));
#88564=DIRECTION('center_axis',(0.,-1.,0.));
#88565=DIRECTION('ref_axis',(-1.,0.,0.));
#88566=DIRECTION('',(1.,0.,-3.49148133884313E-15));
#88567=DIRECTION('center_axis',(0.,-1.,0.));
#88568=DIRECTION('ref_axis',(-1.,0.,0.));
#88569=DIRECTION('',(-3.49148133884313E-15,0.,-1.));
#88570=DIRECTION('center_axis',(0.,-1.,0.));
#88571=DIRECTION('ref_axis',(-1.,0.,0.));
#88572=DIRECTION('',(-1.,0.,3.49148133884313E-15));
#88573=DIRECTION('center_axis',(0.,-1.,0.));
#88574=DIRECTION('ref_axis',(-1.,0.,0.));
#88575=DIRECTION('',(3.49148133884313E-15,0.,1.));
#88576=DIRECTION('center_axis',(0.,-1.,0.));
#88577=DIRECTION('ref_axis',(-1.,0.,0.));
#88578=DIRECTION('',(1.,0.,-3.49148133884313E-15));
#88579=DIRECTION('center_axis',(0.,-1.,0.));
#88580=DIRECTION('ref_axis',(-1.,0.,0.));
#88581=DIRECTION('',(-3.49148133884313E-15,0.,-1.));
#88582=DIRECTION('center_axis',(0.,-1.,0.));
#88583=DIRECTION('ref_axis',(-1.,0.,0.));
#88584=DIRECTION('',(-1.,0.,3.49148133884313E-15));
#88585=DIRECTION('center_axis',(0.,-1.,0.));
#88586=DIRECTION('ref_axis',(-1.,0.,0.));
#88587=DIRECTION('',(3.49148133884313E-15,0.,1.));
#88588=DIRECTION('center_axis',(0.,-1.,0.));
#88589=DIRECTION('ref_axis',(-1.,0.,0.));
#88590=DIRECTION('',(1.,0.,-3.49148133884313E-15));
#88591=DIRECTION('center_axis',(0.,-1.,0.));
#88592=DIRECTION('ref_axis',(-1.,0.,0.));
#88593=DIRECTION('',(-3.49148133884313E-15,0.,-1.));
#88594=DIRECTION('center_axis',(0.,-1.,0.));
#88595=DIRECTION('ref_axis',(-1.,0.,0.));
#88596=DIRECTION('',(-1.,0.,3.49148133884313E-15));
#88597=DIRECTION('center_axis',(0.,-1.,0.));
#88598=DIRECTION('ref_axis',(-1.,0.,0.));
#88599=DIRECTION('',(3.49148133884313E-15,0.,1.));
#88600=DIRECTION('center_axis',(0.,-1.,0.));
#88601=DIRECTION('ref_axis',(-1.,0.,0.));
#88602=DIRECTION('',(1.,0.,-3.49148133884313E-15));
#88603=DIRECTION('center_axis',(0.,-1.,0.));
#88604=DIRECTION('ref_axis',(-1.,0.,0.));
#88605=DIRECTION('',(-3.49148133884313E-15,0.,-1.));
#88606=DIRECTION('center_axis',(0.,-1.,0.));
#88607=DIRECTION('ref_axis',(-1.,0.,0.));
#88608=DIRECTION('',(-1.,0.,3.49148133884313E-15));
#88609=DIRECTION('center_axis',(0.,-1.,0.));
#88610=DIRECTION('ref_axis',(-1.,0.,0.));
#88611=DIRECTION('',(3.49148133884313E-15,0.,1.));
#88612=DIRECTION('center_axis',(0.,-1.,0.));
#88613=DIRECTION('ref_axis',(-1.,0.,0.));
#88614=DIRECTION('',(1.,0.,-3.49148133884313E-15));
#88615=DIRECTION('center_axis',(0.,-1.,0.));
#88616=DIRECTION('ref_axis',(-1.,0.,0.));
#88617=DIRECTION('',(-3.49148133884313E-15,0.,-1.));
#88618=DIRECTION('center_axis',(0.,-1.,0.));
#88619=DIRECTION('ref_axis',(-1.,0.,0.));
#88620=DIRECTION('',(-1.,0.,3.49148133884313E-15));
#88621=DIRECTION('center_axis',(0.,-1.,0.));
#88622=DIRECTION('ref_axis',(-1.,0.,0.));
#88623=DIRECTION('',(3.49148133884313E-15,0.,1.));
#88624=DIRECTION('center_axis',(0.,-1.,0.));
#88625=DIRECTION('ref_axis',(-1.,0.,0.));
#88626=DIRECTION('',(1.,0.,-3.49148133884313E-15));
#88627=DIRECTION('center_axis',(0.,-1.,0.));
#88628=DIRECTION('ref_axis',(-1.,0.,0.));
#88629=DIRECTION('',(-3.49148133884313E-15,0.,-1.));
#88630=DIRECTION('center_axis',(0.,-1.,0.));
#88631=DIRECTION('ref_axis',(-1.,0.,0.));
#88632=DIRECTION('',(-1.,0.,3.49148133884313E-15));
#88633=DIRECTION('center_axis',(0.,-1.,0.));
#88634=DIRECTION('ref_axis',(-1.,0.,0.));
#88635=DIRECTION('',(3.49148133884313E-15,0.,1.));
#88636=DIRECTION('center_axis',(0.,-1.,0.));
#88637=DIRECTION('ref_axis',(-1.,0.,0.));
#88638=DIRECTION('',(1.,0.,-3.49148133884313E-15));
#88639=DIRECTION('center_axis',(0.,-1.,0.));
#88640=DIRECTION('ref_axis',(-1.,0.,0.));
#88641=DIRECTION('',(-3.49148133884313E-15,0.,-1.));
#88642=DIRECTION('center_axis',(0.,-1.,0.));
#88643=DIRECTION('ref_axis',(-1.,0.,0.));
#88644=DIRECTION('',(-1.,0.,3.49148133884313E-15));
#88645=DIRECTION('center_axis',(0.,-1.,0.));
#88646=DIRECTION('ref_axis',(-1.,0.,0.));
#88647=DIRECTION('',(3.49148133884313E-15,0.,1.));
#88648=DIRECTION('center_axis',(0.,-1.,0.));
#88649=DIRECTION('ref_axis',(-1.,0.,6.93889390390724E-15));
#88650=DIRECTION('',(1.,0.,-3.49148133884313E-15));
#88651=DIRECTION('center_axis',(0.,-1.,0.));
#88652=DIRECTION('ref_axis',(-1.,0.,6.93889390390722E-15));
#88653=DIRECTION('',(-3.49148133884313E-15,0.,-1.));
#88654=DIRECTION('center_axis',(0.,-1.,0.));
#88655=DIRECTION('ref_axis',(-1.,0.,6.93889390390722E-15));
#88656=DIRECTION('',(-1.,0.,3.49148133884313E-15));
#88657=DIRECTION('center_axis',(0.,-1.,0.));
#88658=DIRECTION('ref_axis',(-1.,0.,6.93889390390724E-15));
#88659=DIRECTION('',(3.49148133884313E-15,0.,1.));
#88660=DIRECTION('center_axis',(0.,-1.,0.));
#88661=DIRECTION('ref_axis',(-1.,0.,0.));
#88662=DIRECTION('',(1.,0.,-3.49148133884313E-15));
#88663=DIRECTION('center_axis',(0.,-1.,0.));
#88664=DIRECTION('ref_axis',(-1.,0.,0.));
#88665=DIRECTION('',(-3.49148133884313E-15,0.,-1.));
#88666=DIRECTION('center_axis',(0.,-1.,0.));
#88667=DIRECTION('ref_axis',(-1.,0.,0.));
#88668=DIRECTION('',(-1.,0.,3.49148133884313E-15));
#88669=DIRECTION('center_axis',(0.,-1.,0.));
#88670=DIRECTION('ref_axis',(-1.,0.,0.));
#88671=DIRECTION('',(3.49148133884313E-15,0.,1.));
#88672=DIRECTION('center_axis',(0.,-1.,0.));
#88673=DIRECTION('ref_axis',(-1.,0.,0.));
#88674=DIRECTION('',(1.,0.,-3.49148133884313E-15));
#88675=DIRECTION('center_axis',(0.,-1.,0.));
#88676=DIRECTION('ref_axis',(-1.,0.,0.));
#88677=DIRECTION('',(-3.49148133884313E-15,0.,-1.));
#88678=DIRECTION('center_axis',(0.,-1.,0.));
#88679=DIRECTION('ref_axis',(-1.,0.,0.));
#88680=DIRECTION('',(-1.,0.,3.49148133884313E-15));
#88681=DIRECTION('center_axis',(0.,-1.,0.));
#88682=DIRECTION('ref_axis',(-1.,0.,0.));
#88683=DIRECTION('',(3.49148133884313E-15,0.,1.));
#88684=DIRECTION('center_axis',(0.,-1.,0.));
#88685=DIRECTION('ref_axis',(-1.,0.,0.));
#88686=DIRECTION('',(1.,0.,-3.49148133884313E-15));
#88687=DIRECTION('center_axis',(0.,-1.,0.));
#88688=DIRECTION('ref_axis',(-1.,0.,0.));
#88689=DIRECTION('',(-3.49148133884313E-15,0.,-1.));
#88690=DIRECTION('center_axis',(0.,-1.,0.));
#88691=DIRECTION('ref_axis',(-1.,0.,0.));
#88692=DIRECTION('',(-1.,0.,3.49148133884313E-15));
#88693=DIRECTION('center_axis',(0.,-1.,0.));
#88694=DIRECTION('ref_axis',(-1.,0.,0.));
#88695=DIRECTION('',(3.49148133884313E-15,0.,1.));
#88696=DIRECTION('center_axis',(0.,-1.,0.));
#88697=DIRECTION('ref_axis',(-1.,0.,0.));
#88698=DIRECTION('',(1.,0.,-3.49148133884313E-15));
#88699=DIRECTION('center_axis',(0.,-1.,0.));
#88700=DIRECTION('ref_axis',(-1.,0.,0.));
#88701=DIRECTION('',(-3.49148133884313E-15,0.,-1.));
#88702=DIRECTION('center_axis',(0.,-1.,0.));
#88703=DIRECTION('ref_axis',(-1.,0.,0.));
#88704=DIRECTION('',(-1.,0.,3.49148133884313E-15));
#88705=DIRECTION('center_axis',(0.,-1.,0.));
#88706=DIRECTION('ref_axis',(-1.,0.,0.));
#88707=DIRECTION('',(3.49148133884313E-15,0.,1.));
#88708=DIRECTION('',(3.49148133884313E-15,0.,1.));
#88709=DIRECTION('center_axis',(0.,-1.,0.));
#88710=DIRECTION('ref_axis',(-1.,0.,3.49148133884313E-15));
#88711=DIRECTION('',(-3.49148133884313E-15,0.,-1.));
#88712=DIRECTION('center_axis',(0.,-1.,0.));
#88713=DIRECTION('ref_axis',(-1.,0.,0.));
#88714=DIRECTION('',(-1.,0.,3.49148133884313E-15));
#88715=DIRECTION('center_axis',(0.,-1.,0.));
#88716=DIRECTION('ref_axis',(-1.,0.,0.));
#88717=DIRECTION('center_axis',(0.,1.,0.));
#88718=DIRECTION('ref_axis',(1.,0.,-3.49148133884313E-15));
#88719=DIRECTION('',(3.49148133884313E-15,0.,1.));
#88720=DIRECTION('center_axis',(0.,1.,0.));
#88721=DIRECTION('ref_axis',(1.,0.,0.));
#88722=DIRECTION('',(1.,0.,-3.49148133884313E-15));
#88723=DIRECTION('center_axis',(0.,1.,0.));
#88724=DIRECTION('ref_axis',(1.,0.,0.));
#88725=DIRECTION('',(-3.49148133884313E-15,0.,-1.));
#88726=DIRECTION('center_axis',(0.,1.,0.));
#88727=DIRECTION('ref_axis',(1.,0.,-3.49148133884313E-15));
#88728=DIRECTION('',(1.,0.,-3.49148133884313E-15));
#88729=DIRECTION('center_axis',(0.,1.,0.));
#88730=DIRECTION('ref_axis',(1.,0.,0.));
#88731=DIRECTION('center_axis',(0.,1.,0.));
#88732=DIRECTION('ref_axis',(1.,0.,-3.49148133884313E-15));
#88733=DIRECTION('',(3.49148133884313E-15,0.,1.));
#88734=DIRECTION('center_axis',(0.,1.,0.));
#88735=DIRECTION('ref_axis',(1.,0.,0.));
#88736=DIRECTION('',(1.,0.,-3.49148133884313E-15));
#88737=DIRECTION('center_axis',(0.,1.,0.));
#88738=DIRECTION('ref_axis',(1.,0.,0.));
#88739=DIRECTION('',(-3.49148133884313E-15,0.,-1.));
#88740=DIRECTION('center_axis',(0.,1.,0.));
#88741=DIRECTION('ref_axis',(1.,0.,0.));
#88742=DIRECTION('',(3.49148133884313E-15,0.,1.));
#88743=DIRECTION('center_axis',(0.,1.,0.));
#88744=DIRECTION('ref_axis',(1.,0.,0.));
#88745=DIRECTION('',(1.,0.,-3.49148133884313E-15));
#88746=DIRECTION('center_axis',(0.,1.,0.));
#88747=DIRECTION('ref_axis',(1.,0.,0.));
#88748=DIRECTION('',(-3.49148133884313E-15,0.,-1.));
#88749=DIRECTION('center_axis',(0.,1.,0.));
#88750=DIRECTION('ref_axis',(1.,0.,0.));
#88751=DIRECTION('',(-1.,0.,3.49148133884313E-15));
#88752=DIRECTION('center_axis',(0.,1.,0.));
#88753=DIRECTION('ref_axis',(1.,0.,0.));
#88754=DIRECTION('',(3.49148133884313E-15,0.,1.));
#88755=DIRECTION('center_axis',(0.,1.,0.));
#88756=DIRECTION('ref_axis',(1.,0.,0.));
#88757=DIRECTION('',(1.,0.,-3.49148133884313E-15));
#88758=DIRECTION('center_axis',(0.,1.,0.));
#88759=DIRECTION('ref_axis',(1.,0.,0.));
#88760=DIRECTION('',(-3.49148133884313E-15,0.,-1.));
#88761=DIRECTION('center_axis',(0.,1.,0.));
#88762=DIRECTION('ref_axis',(1.,0.,0.));
#88763=DIRECTION('',(-1.,0.,3.49148133884313E-15));
#88764=DIRECTION('center_axis',(0.,1.,0.));
#88765=DIRECTION('ref_axis',(1.,0.,0.));
#88766=DIRECTION('',(3.49148133884313E-15,0.,1.));
#88767=DIRECTION('center_axis',(0.,1.,0.));
#88768=DIRECTION('ref_axis',(1.,0.,0.));
#88769=DIRECTION('',(1.,0.,-3.49148133884313E-15));
#88770=DIRECTION('center_axis',(0.,1.,0.));
#88771=DIRECTION('ref_axis',(1.,0.,0.));
#88772=DIRECTION('',(-3.49148133884313E-15,0.,-1.));
#88773=DIRECTION('center_axis',(0.,1.,0.));
#88774=DIRECTION('ref_axis',(1.,0.,0.));
#88775=DIRECTION('',(-1.,0.,3.49148133884313E-15));
#88776=DIRECTION('center_axis',(0.,1.,0.));
#88777=DIRECTION('ref_axis',(1.,0.,0.));
#88778=DIRECTION('',(3.49148133884313E-15,0.,1.));
#88779=DIRECTION('center_axis',(0.,1.,0.));
#88780=DIRECTION('ref_axis',(1.,0.,0.));
#88781=DIRECTION('',(1.,0.,-3.49148133884313E-15));
#88782=DIRECTION('center_axis',(0.,1.,0.));
#88783=DIRECTION('ref_axis',(1.,0.,0.));
#88784=DIRECTION('',(-3.49148133884313E-15,0.,-1.));
#88785=DIRECTION('center_axis',(0.,1.,0.));
#88786=DIRECTION('ref_axis',(1.,0.,0.));
#88787=DIRECTION('',(-1.,0.,3.49148133884313E-15));
#88788=DIRECTION('center_axis',(0.,1.,0.));
#88789=DIRECTION('ref_axis',(1.,0.,0.));
#88790=DIRECTION('',(3.49148133884313E-15,0.,1.));
#88791=DIRECTION('center_axis',(0.,1.,0.));
#88792=DIRECTION('ref_axis',(1.,0.,0.));
#88793=DIRECTION('',(1.,0.,-3.49148133884313E-15));
#88794=DIRECTION('center_axis',(0.,1.,0.));
#88795=DIRECTION('ref_axis',(1.,0.,0.));
#88796=DIRECTION('',(-3.49148133884313E-15,0.,-1.));
#88797=DIRECTION('center_axis',(0.,1.,0.));
#88798=DIRECTION('ref_axis',(1.,0.,0.));
#88799=DIRECTION('',(-1.,0.,3.49148133884313E-15));
#88800=DIRECTION('center_axis',(0.,1.,0.));
#88801=DIRECTION('ref_axis',(1.,0.,0.));
#88802=DIRECTION('',(3.49148133884313E-15,0.,1.));
#88803=DIRECTION('center_axis',(0.,1.,0.));
#88804=DIRECTION('ref_axis',(1.,0.,0.));
#88805=DIRECTION('',(1.,0.,-3.49148133884313E-15));
#88806=DIRECTION('center_axis',(0.,1.,0.));
#88807=DIRECTION('ref_axis',(1.,0.,0.));
#88808=DIRECTION('',(-3.49148133884313E-15,0.,-1.));
#88809=DIRECTION('center_axis',(0.,1.,0.));
#88810=DIRECTION('ref_axis',(1.,0.,0.));
#88811=DIRECTION('',(-1.,0.,3.49148133884313E-15));
#88812=DIRECTION('center_axis',(0.,1.,0.));
#88813=DIRECTION('ref_axis',(1.,0.,0.));
#88814=DIRECTION('',(3.49148133884313E-15,0.,1.));
#88815=DIRECTION('center_axis',(0.,1.,0.));
#88816=DIRECTION('ref_axis',(1.,0.,0.));
#88817=DIRECTION('',(1.,0.,-3.49148133884313E-15));
#88818=DIRECTION('center_axis',(0.,1.,0.));
#88819=DIRECTION('ref_axis',(1.,0.,0.));
#88820=DIRECTION('',(-3.49148133884313E-15,0.,-1.));
#88821=DIRECTION('center_axis',(0.,1.,0.));
#88822=DIRECTION('ref_axis',(1.,0.,0.));
#88823=DIRECTION('',(-1.,0.,3.49148133884313E-15));
#88824=DIRECTION('center_axis',(0.,1.,0.));
#88825=DIRECTION('ref_axis',(1.,0.,0.));
#88826=DIRECTION('',(3.49148133884313E-15,0.,1.));
#88827=DIRECTION('center_axis',(0.,1.,0.));
#88828=DIRECTION('ref_axis',(1.,0.,0.));
#88829=DIRECTION('',(1.,0.,-3.49148133884313E-15));
#88830=DIRECTION('center_axis',(0.,1.,0.));
#88831=DIRECTION('ref_axis',(1.,0.,0.));
#88832=DIRECTION('',(-3.49148133884313E-15,0.,-1.));
#88833=DIRECTION('center_axis',(0.,1.,0.));
#88834=DIRECTION('ref_axis',(1.,0.,0.));
#88835=DIRECTION('',(-1.,0.,3.49148133884313E-15));
#88836=DIRECTION('center_axis',(0.,1.,0.));
#88837=DIRECTION('ref_axis',(1.,0.,-6.93889390390724E-15));
#88838=DIRECTION('',(3.49148133884313E-15,0.,1.));
#88839=DIRECTION('center_axis',(0.,1.,0.));
#88840=DIRECTION('ref_axis',(1.,0.,-6.93889390390724E-15));
#88841=DIRECTION('',(1.,0.,-3.49148133884313E-15));
#88842=DIRECTION('center_axis',(0.,1.,0.));
#88843=DIRECTION('ref_axis',(1.,0.,-6.93889390390722E-15));
#88844=DIRECTION('',(-3.49148133884313E-15,0.,-1.));
#88845=DIRECTION('center_axis',(0.,1.,0.));
#88846=DIRECTION('ref_axis',(1.,0.,-6.93889390390722E-15));
#88847=DIRECTION('',(-1.,0.,3.49148133884313E-15));
#88848=DIRECTION('center_axis',(0.,1.,0.));
#88849=DIRECTION('ref_axis',(1.,0.,0.));
#88850=DIRECTION('',(3.49148133884313E-15,0.,1.));
#88851=DIRECTION('center_axis',(0.,1.,0.));
#88852=DIRECTION('ref_axis',(1.,0.,0.));
#88853=DIRECTION('',(1.,0.,-3.49148133884313E-15));
#88854=DIRECTION('center_axis',(0.,1.,0.));
#88855=DIRECTION('ref_axis',(1.,0.,0.));
#88856=DIRECTION('',(-3.49148133884313E-15,0.,-1.));
#88857=DIRECTION('center_axis',(0.,1.,0.));
#88858=DIRECTION('ref_axis',(1.,0.,0.));
#88859=DIRECTION('',(-1.,0.,3.49148133884313E-15));
#88860=DIRECTION('center_axis',(0.,1.,0.));
#88861=DIRECTION('ref_axis',(1.,0.,0.));
#88862=DIRECTION('',(3.49148133884313E-15,0.,1.));
#88863=DIRECTION('center_axis',(0.,1.,0.));
#88864=DIRECTION('ref_axis',(1.,0.,0.));
#88865=DIRECTION('',(1.,0.,-3.49148133884313E-15));
#88866=DIRECTION('center_axis',(0.,1.,0.));
#88867=DIRECTION('ref_axis',(1.,0.,0.));
#88868=DIRECTION('',(-3.49148133884313E-15,0.,-1.));
#88869=DIRECTION('center_axis',(0.,1.,0.));
#88870=DIRECTION('ref_axis',(1.,0.,0.));
#88871=DIRECTION('',(-1.,0.,3.49148133884313E-15));
#88872=DIRECTION('center_axis',(0.,1.,0.));
#88873=DIRECTION('ref_axis',(1.,0.,0.));
#88874=DIRECTION('',(3.49148133884313E-15,0.,1.));
#88875=DIRECTION('center_axis',(0.,1.,0.));
#88876=DIRECTION('ref_axis',(1.,0.,0.));
#88877=DIRECTION('',(1.,0.,-3.49148133884313E-15));
#88878=DIRECTION('center_axis',(0.,1.,0.));
#88879=DIRECTION('ref_axis',(1.,0.,0.));
#88880=DIRECTION('',(-3.49148133884313E-15,0.,-1.));
#88881=DIRECTION('center_axis',(0.,1.,0.));
#88882=DIRECTION('ref_axis',(1.,0.,0.));
#88883=DIRECTION('',(-1.,0.,3.49148133884313E-15));
#88884=DIRECTION('center_axis',(0.,1.,0.));
#88885=DIRECTION('ref_axis',(1.,0.,0.));
#88886=DIRECTION('',(3.49148133884313E-15,0.,1.));
#88887=DIRECTION('center_axis',(0.,1.,0.));
#88888=DIRECTION('ref_axis',(1.,0.,0.));
#88889=DIRECTION('',(1.,0.,-3.49148133884313E-15));
#88890=DIRECTION('center_axis',(0.,1.,0.));
#88891=DIRECTION('ref_axis',(1.,0.,0.));
#88892=DIRECTION('',(-3.49148133884313E-15,0.,-1.));
#88893=DIRECTION('center_axis',(0.,1.,0.));
#88894=DIRECTION('ref_axis',(1.,0.,0.));
#88895=DIRECTION('',(-1.,0.,3.49148133884313E-15));
#88896=DIRECTION('',(3.49148133884313E-15,0.,1.));
#88897=DIRECTION('center_axis',(0.,1.,0.));
#88898=DIRECTION('ref_axis',(1.,0.,0.));
#88899=DIRECTION('',(1.,0.,-3.49148133884313E-15));
#88900=DIRECTION('center_axis',(0.,1.,0.));
#88901=DIRECTION('ref_axis',(1.,0.,0.));
#88902=DIRECTION('',(-3.49148133884313E-15,0.,-1.));
#88903=DIRECTION('center_axis',(0.,1.,0.));
#88904=DIRECTION('ref_axis',(1.,0.,-3.49148133884313E-15));
#88905=DIRECTION('center_axis',(0.,1.,0.));
#88906=DIRECTION('ref_axis',(0.,0.,-1.));
#88907=DIRECTION('',(-1.,0.,1.04744440165294E-14));
#88908=DIRECTION('center_axis',(0.,1.,0.));
#88909=DIRECTION('ref_axis',(-1.,0.,1.04083408558609E-14));
#88910=DIRECTION('',(0.,0.,1.));
#88911=DIRECTION('center_axis',(0.,1.,0.));
#88912=DIRECTION('ref_axis',(0.,0.,1.));
#88913=DIRECTION('',(1.,0.,-3.49148133884313E-15));
#88914=DIRECTION('center_axis',(0.,-1.,0.));
#88915=DIRECTION('ref_axis',(0.,0.,1.));
#88916=DIRECTION('',(0.,0.,-1.));
#88917=DIRECTION('center_axis',(0.,1.,0.));
#88918=DIRECTION('ref_axis',(0.,0.,-1.));
#88919=DIRECTION('',(-1.,0.,1.04744440165294E-14));
#88920=DIRECTION('center_axis',(0.,-1.,0.));
#88921=DIRECTION('ref_axis',(1.,0.,-1.04083408558608E-14));
#88922=DIRECTION('',(1.04744440165294E-14,0.,1.));
#88923=DIRECTION('center_axis',(0.,1.,0.));
#88924=DIRECTION('ref_axis',(0.,0.,-1.));
#88925=DIRECTION('',(-1.,0.,0.));
#88926=DIRECTION('center_axis',(0.,1.,0.));
#88927=DIRECTION('ref_axis',(0.,0.,-1.));
#88928=DIRECTION('',(0.,0.,1.));
#88929=DIRECTION('center_axis',(0.,1.,0.));
#88930=DIRECTION('ref_axis',(0.,0.,-1.));
#88931=DIRECTION('',(-1.,0.,1.04744440165294E-14));
#88932=DIRECTION('center_axis',(0.,-1.,0.));
#88933=DIRECTION('ref_axis',(1.,0.,-1.38777878078144E-14));
#88934=DIRECTION('',(1.04744440165294E-14,0.,1.));
#88935=DIRECTION('center_axis',(0.,1.,0.));
#88936=DIRECTION('ref_axis',(0.,0.,-1.));
#88937=DIRECTION('',(-1.,0.,0.));
#88938=DIRECTION('center_axis',(0.,1.,0.));
#88939=DIRECTION('ref_axis',(0.,0.,-1.));
#88940=DIRECTION('',(0.,0.,1.));
#88941=DIRECTION('center_axis',(0.,1.,0.));
#88942=DIRECTION('ref_axis',(0.,0.,-1.));
#88943=DIRECTION('',(-1.,0.,1.04744440165294E-14));
#88944=DIRECTION('center_axis',(0.,-1.,0.));
#88945=DIRECTION('ref_axis',(1.,0.,-1.38777878078144E-14));
#88946=DIRECTION('',(1.04744440165294E-14,0.,1.));
#88947=DIRECTION('center_axis',(0.,1.,0.));
#88948=DIRECTION('ref_axis',(0.,0.,-1.));
#88949=DIRECTION('',(-1.,0.,0.));
#88950=DIRECTION('center_axis',(0.,1.,0.));
#88951=DIRECTION('ref_axis',(0.,0.,-1.));
#88952=DIRECTION('',(0.,0.,1.));
#88953=DIRECTION('center_axis',(0.,1.,0.));
#88954=DIRECTION('ref_axis',(0.,0.,-1.));
#88955=DIRECTION('',(-1.,0.,1.04744440165294E-14));
#88956=DIRECTION('center_axis',(0.,-1.,0.));
#88957=DIRECTION('ref_axis',(1.,0.,-1.38777878078144E-14));
#88958=DIRECTION('',(1.04744440165294E-14,0.,1.));
#88959=DIRECTION('center_axis',(0.,1.,0.));
#88960=DIRECTION('ref_axis',(0.,0.,-1.));
#88961=DIRECTION('',(-1.,0.,0.));
#88962=DIRECTION('center_axis',(0.,1.,0.));
#88963=DIRECTION('ref_axis',(0.,0.,-1.));
#88964=DIRECTION('',(0.,0.,1.));
#88965=DIRECTION('center_axis',(0.,1.,0.));
#88966=DIRECTION('ref_axis',(0.,0.,-1.));
#88967=DIRECTION('center_axis',(-4.77651282721804E-14,1.,1.23439264683977E-13));
#88968=DIRECTION('ref_axis',(0.931361622710349,-4.57072506563852E-16,0.364095492614706));
#88969=DIRECTION('',(-1.,0.,1.04744440165294E-14));
#88970=DIRECTION('center_axis',(0.,-1.,0.));
#88971=DIRECTION('ref_axis',(1.,0.,0.));
#88972=DIRECTION('',(1.04744440165294E-14,0.,1.));
#88973=DIRECTION('center_axis',(0.,1.,0.));
#88974=DIRECTION('ref_axis',(0.,0.,-1.));
#88975=DIRECTION('',(-1.,0.,0.));
#88976=DIRECTION('center_axis',(0.,1.,0.));
#88977=DIRECTION('ref_axis',(0.,0.,-1.));
#88978=DIRECTION('',(0.,0.,1.));
#88979=DIRECTION('center_axis',(1.23439264683949E-13,-1.,-4.77651282721728E-14));
#88980=DIRECTION('ref_axis',(-0.364095492598961,-4.57072504323211E-16,-0.931361622716504));
#88981=DIRECTION('center_axis',(4.77651282721795E-14,-1.,1.2343926468396E-13));
#88982=DIRECTION('ref_axis',(0.931361622715245,-4.57072504778472E-16,-0.364095492602181));
#88983=DIRECTION('center_axis',(0.,-1.,0.));
#88984=DIRECTION('ref_axis',(0.,0.,1.));
#88985=DIRECTION('center_axis',(-1.23439264683949E-13,1.,-4.77651282721728E-14));
#88986=DIRECTION('ref_axis',(-0.364095492598961,-4.57072504323211E-16,0.931361622716504));
#88987=DIRECTION('',(0.,0.,-1.));
#88988=DIRECTION('center_axis',(0.,-1.,0.));
#88989=DIRECTION('ref_axis',(0.,0.,1.));
#88990=DIRECTION('',(-1.,0.,0.));
#88991=DIRECTION('center_axis',(0.,-1.,0.));
#88992=DIRECTION('ref_axis',(0.,0.,1.));
#88993=DIRECTION('',(-3.49148133884313E-15,0.,-1.));
#88994=DIRECTION('center_axis',(0.,1.,0.));
#88995=DIRECTION('ref_axis',(1.,0.,0.));
#88996=DIRECTION('',(-1.,0.,3.49148133884313E-15));
#88997=DIRECTION('',(-1.,0.,3.49148133884313E-15));
#88998=DIRECTION('center_axis',(0.,-1.,0.));
#88999=DIRECTION('ref_axis',(0.,0.,1.));
#89000=DIRECTION('',(0.,0.,-1.));
#89001=DIRECTION('center_axis',(0.,-1.,0.));
#89002=DIRECTION('ref_axis',(0.,0.,1.));
#89003=DIRECTION('',(-1.,0.,0.));
#89004=DIRECTION('center_axis',(0.,-1.,0.));
#89005=DIRECTION('ref_axis',(0.,0.,1.));
#89006=DIRECTION('',(-3.49148133884313E-15,0.,-1.));
#89007=DIRECTION('center_axis',(0.,1.,0.));
#89008=DIRECTION('ref_axis',(1.,0.,0.));
#89009=DIRECTION('',(-1.,0.,3.49148133884313E-15));
#89010=DIRECTION('center_axis',(0.,-1.,0.));
#89011=DIRECTION('ref_axis',(0.,0.,1.));
#89012=DIRECTION('',(0.,0.,-1.));
#89013=DIRECTION('center_axis',(0.,-1.,0.));
#89014=DIRECTION('ref_axis',(0.,0.,1.));
#89015=DIRECTION('',(-1.,0.,0.));
#89016=DIRECTION('center_axis',(0.,-1.,0.));
#89017=DIRECTION('ref_axis',(0.,0.,1.));
#89018=DIRECTION('',(-3.49148133884313E-15,0.,-1.));
#89019=DIRECTION('center_axis',(0.,1.,0.));
#89020=DIRECTION('ref_axis',(1.,0.,0.));
#89021=DIRECTION('',(-1.,0.,3.49148133884313E-15));
#89022=DIRECTION('center_axis',(0.,-1.,0.));
#89023=DIRECTION('ref_axis',(0.,0.,1.));
#89024=DIRECTION('',(0.,0.,-1.));
#89025=DIRECTION('center_axis',(0.,-1.,0.));
#89026=DIRECTION('ref_axis',(0.,0.,1.));
#89027=DIRECTION('',(-1.,0.,0.));
#89028=DIRECTION('center_axis',(0.,-1.,0.));
#89029=DIRECTION('ref_axis',(0.,0.,1.));
#89030=DIRECTION('',(-3.49148133884313E-15,0.,-1.));
#89031=DIRECTION('center_axis',(0.,1.,0.));
#89032=DIRECTION('ref_axis',(1.,0.,-6.93889390390722E-15));
#89033=DIRECTION('',(-1.,0.,3.49148133884313E-15));
#89034=DIRECTION('center_axis',(0.,-1.,0.));
#89035=DIRECTION('ref_axis',(0.,0.,1.));
#89036=DIRECTION('',(0.,0.,-1.));
#89037=DIRECTION('center_axis',(0.,-1.,0.));
#89038=DIRECTION('ref_axis',(0.,0.,1.));
#89039=DIRECTION('',(-1.,0.,0.));
#89040=DIRECTION('center_axis',(0.,-1.,0.));
#89041=DIRECTION('ref_axis',(0.,0.,1.));
#89042=DIRECTION('',(-3.49148133884313E-15,0.,-1.));
#89043=DIRECTION('center_axis',(0.,1.,0.));
#89044=DIRECTION('ref_axis',(1.,0.,-3.46944695195361E-15));
#89045=DIRECTION('',(0.,0.,-1.));
#89046=DIRECTION('center_axis',(0.,1.,0.));
#89047=DIRECTION('ref_axis',(0.,0.,-1.));
#89048=DIRECTION('',(1.,0.,0.));
#89049=DIRECTION('center_axis',(0.,1.,0.));
#89050=DIRECTION('ref_axis',(0.,0.,-1.));
#89051=DIRECTION('',(0.,0.,1.));
#89052=DIRECTION('center_axis',(0.,-1.,0.));
#89053=DIRECTION('ref_axis',(0.,0.,1.));
#89054=DIRECTION('',(1.,0.,0.));
#89055=DIRECTION('center_axis',(0.,-1.,0.));
#89056=DIRECTION('ref_axis',(0.,0.,1.));
#89057=DIRECTION('',(0.,0.,-1.));
#89058=DIRECTION('center_axis',(0.,1.,0.));
#89059=DIRECTION('ref_axis',(0.,0.,-1.));
#89060=DIRECTION('',(1.,0.,0.));
#89061=DIRECTION('center_axis',(0.,1.,0.));
#89062=DIRECTION('ref_axis',(0.,0.,-1.));
#89063=DIRECTION('',(0.,0.,1.));
#89064=DIRECTION('center_axis',(0.,-1.,0.));
#89065=DIRECTION('ref_axis',(0.,0.,1.));
#89066=DIRECTION('',(1.,0.,0.));
#89067=DIRECTION('center_axis',(0.,-1.,0.));
#89068=DIRECTION('ref_axis',(0.,0.,1.));
#89069=DIRECTION('',(0.,0.,-1.));
#89070=DIRECTION('center_axis',(0.,1.,0.));
#89071=DIRECTION('ref_axis',(0.,0.,-1.));
#89072=DIRECTION('',(1.,0.,0.));
#89073=DIRECTION('center_axis',(0.,1.,0.));
#89074=DIRECTION('ref_axis',(0.,0.,-1.));
#89075=DIRECTION('',(0.,0.,1.));
#89076=DIRECTION('center_axis',(0.,-1.,0.));
#89077=DIRECTION('ref_axis',(0.,0.,1.));
#89078=DIRECTION('',(1.,0.,0.));
#89079=DIRECTION('center_axis',(0.,-1.,0.));
#89080=DIRECTION('ref_axis',(0.,0.,1.));
#89081=DIRECTION('',(0.,0.,-1.));
#89082=DIRECTION('center_axis',(0.,1.,0.));
#89083=DIRECTION('ref_axis',(0.,0.,-1.));
#89084=DIRECTION('',(1.,0.,0.));
#89085=DIRECTION('center_axis',(0.,1.,0.));
#89086=DIRECTION('ref_axis',(0.,0.,-1.));
#89087=DIRECTION('',(0.,0.,1.));
#89088=DIRECTION('center_axis',(0.,-1.,0.));
#89089=DIRECTION('ref_axis',(0.,0.,1.));
#89090=DIRECTION('',(1.,0.,0.));
#89091=DIRECTION('center_axis',(0.,-1.,0.));
#89092=DIRECTION('ref_axis',(0.,0.,1.));
#89093=DIRECTION('',(0.,0.,-1.));
#89094=DIRECTION('center_axis',(0.,1.,0.));
#89095=DIRECTION('ref_axis',(0.,0.,-1.));
#89096=DIRECTION('',(1.,0.,0.));
#89097=DIRECTION('center_axis',(0.,1.,0.));
#89098=DIRECTION('ref_axis',(0.,0.,-1.));
#89099=DIRECTION('',(0.,0.,1.));
#89100=DIRECTION('center_axis',(0.,-1.,0.));
#89101=DIRECTION('ref_axis',(0.,0.,1.));
#89102=DIRECTION('',(1.,0.,0.));
#89103=DIRECTION('center_axis',(0.,-1.,0.));
#89104=DIRECTION('ref_axis',(0.,0.,1.));
#89105=DIRECTION('',(0.,0.,-1.));
#89106=DIRECTION('center_axis',(0.,1.,0.));
#89107=DIRECTION('ref_axis',(0.,0.,-1.));
#89108=DIRECTION('',(1.,0.,0.));
#89109=DIRECTION('center_axis',(0.,1.,0.));
#89110=DIRECTION('ref_axis',(0.,0.,-1.));
#89111=DIRECTION('',(0.,0.,1.));
#89112=DIRECTION('center_axis',(0.,-1.,0.));
#89113=DIRECTION('ref_axis',(0.,0.,1.));
#89114=DIRECTION('',(1.,0.,0.));
#89115=DIRECTION('center_axis',(0.,-1.,0.));
#89116=DIRECTION('ref_axis',(0.,0.,1.));
#89117=DIRECTION('center_axis',(0.,-1.,0.));
#89118=DIRECTION('ref_axis',(0.,0.,1.));
#89119=DIRECTION('',(0.0174524064372836,-0.999847695156391,0.));
#89120=DIRECTION('',(6.09347513936813E-17,-0.999847695156391,0.0174524064372836));
#89121=DIRECTION('center_axis',(0.999847695156391,0.0174524064372835,0.));
#89122=DIRECTION('ref_axis',(0.0174524064372835,-0.999847695156391,0.));
#89123=DIRECTION('',(0.0174524064372836,-0.999847695156391,0.));
#89124=DIRECTION('center_axis',(0.999847695156391,0.0174524064372835,0.));
#89125=DIRECTION('ref_axis',(0.0174524064372835,-0.999847695156391,0.));
#89126=DIRECTION('',(0.0174524064372836,-0.999847695156391,0.));
#89127=DIRECTION('',(0.0174524064372836,-0.999847695156391,0.));
#89128=DIRECTION('center_axis',(-0.999847695156391,0.0174524064372835,0.));
#89129=DIRECTION('ref_axis',(0.0174524064372835,0.999847695156391,0.));
#89130=DIRECTION('',(-0.0174524064372836,-0.999847695156391,0.));
#89131=DIRECTION('',(-0.0174524064372836,-0.999847695156391,0.));
#89132=DIRECTION('center_axis',(0.,-1.,0.));
#89133=DIRECTION('ref_axis',(0.,0.,1.));
#89134=DIRECTION('',(0.,-0.999847695156391,0.0174524064372836));
#89135=DIRECTION('center_axis',(0.,-1.,0.));
#89136=DIRECTION('ref_axis',(0.,0.,1.));
#89137=DIRECTION('',(0.,-0.999847695156391,0.0174524064372836));
#89138=DIRECTION('center_axis',(0.,0.0174524064372835,0.999847695156391));
#89139=DIRECTION('ref_axis',(0.,0.999847695156391,-0.0174524064372835));
#89140=DIRECTION('center_axis',(-0.999847695156391,0.0174524064372835,0.));
#89141=DIRECTION('ref_axis',(0.0174524064372835,0.999847695156391,0.));
#89142=DIRECTION('',(-0.0174524064372836,-0.999847695156391,0.));
#89143=DIRECTION('',(-0.0174524064372836,-0.999847695156391,0.));
#89144=DIRECTION('center_axis',(0.,-1.,0.));
#89145=DIRECTION('ref_axis',(0.,0.,1.));
#89146=DIRECTION('',(0.,-0.999847695156391,0.0174524064372836));
#89147=DIRECTION('center_axis',(0.,0.0174524064372835,0.999847695156391));
#89148=DIRECTION('ref_axis',(0.,0.999847695156391,-0.0174524064372835));
#89149=DIRECTION('',(-0.000707054516478238,-0.999847416824134,0.0174540294492986));
#89150=DIRECTION('center_axis',(0.999847695156391,0.0174524064372835,0.));
#89151=DIRECTION('ref_axis',(0.0174524064372835,-0.999847695156391,0.));
#89152=DIRECTION('',(0.0174524064372836,-0.999847695156391,0.));
#89153=DIRECTION('',(0.0174524064372836,-0.999847695156391,0.));
#89154=DIRECTION('center_axis',(-0.999847695156391,0.0174524064372835,0.));
#89155=DIRECTION('ref_axis',(0.0174524064372835,0.999847695156391,0.));
#89156=DIRECTION('',(-0.0174524064372836,-0.999847695156391,0.));
#89157=DIRECTION('',(-0.0174524064372836,-0.999847695156391,0.));
#89158=DIRECTION('center_axis',(0.,-1.,0.));
#89159=DIRECTION('ref_axis',(0.,0.,1.));
#89160=DIRECTION('',(0.,-0.999847695156391,0.0174524064372836));
#89161=DIRECTION('center_axis',(0.,-1.,0.));
#89162=DIRECTION('ref_axis',(0.,0.,1.));
#89163=DIRECTION('',(0.,-0.999847695156391,0.0174524064372836));
#89164=DIRECTION('center_axis',(0.,0.0174524064372835,0.999847695156391));
#89165=DIRECTION('ref_axis',(0.,0.999847695156391,-0.0174524064372835));
#89166=DIRECTION('center_axis',(0.999847695156391,0.0174524064372835,0.));
#89167=DIRECTION('ref_axis',(0.0174524064372835,-0.999847695156391,0.));
#89168=DIRECTION('',(0.0174524064372836,-0.999847695156391,0.));
#89169=DIRECTION('',(0.0174524064372836,-0.999847695156391,0.));
#89170=DIRECTION('center_axis',(-0.999847695156391,0.0174524064372835,0.));
#89171=DIRECTION('ref_axis',(0.0174524064372835,0.999847695156391,0.));
#89172=DIRECTION('',(-0.0174524064372836,-0.999847695156391,0.));
#89173=DIRECTION('',(-0.0174524064372836,-0.999847695156391,0.));
#89174=DIRECTION('center_axis',(0.,-1.,0.));
#89175=DIRECTION('ref_axis',(0.,0.,1.));
#89176=DIRECTION('',(0.,-0.999847695156391,0.0174524064372836));
#89177=DIRECTION('center_axis',(0.,-1.,0.));
#89178=DIRECTION('ref_axis',(0.,0.,1.));
#89179=DIRECTION('',(0.,-0.999847695156391,0.0174524064372836));
#89180=DIRECTION('center_axis',(0.,0.0174524064372835,0.999847695156391));
#89181=DIRECTION('ref_axis',(0.,0.999847695156391,-0.0174524064372835));
#89182=DIRECTION('center_axis',(0.999847695156391,0.0174524064372835,0.));
#89183=DIRECTION('ref_axis',(0.0174524064372835,-0.999847695156391,0.));
#89184=DIRECTION('',(0.0174524064372836,-0.999847695156391,0.));
#89185=DIRECTION('',(0.0174524064372836,-0.999847695156391,0.));
#89186=DIRECTION('center_axis',(-0.999847695156391,0.0174524064372835,0.));
#89187=DIRECTION('ref_axis',(0.0174524064372835,0.999847695156391,0.));
#89188=DIRECTION('',(-0.0174524064372836,-0.999847695156391,0.));
#89189=DIRECTION('',(-0.0174524064372836,-0.999847695156391,0.));
#89190=DIRECTION('center_axis',(0.,-1.,0.));
#89191=DIRECTION('ref_axis',(0.,0.,1.));
#89192=DIRECTION('',(0.,-0.999847695156391,0.0174524064372836));
#89193=DIRECTION('center_axis',(0.,-1.,0.));
#89194=DIRECTION('ref_axis',(0.,0.,1.));
#89195=DIRECTION('',(0.,-0.999847695156391,0.0174524064372836));
#89196=DIRECTION('center_axis',(0.,0.0174524064372835,0.999847695156391));
#89197=DIRECTION('ref_axis',(0.,0.999847695156391,-0.0174524064372835));
#89198=DIRECTION('center_axis',(0.999847695156391,0.0174524064372835,0.));
#89199=DIRECTION('ref_axis',(0.0174524064372835,-0.999847695156391,0.));
#89200=DIRECTION('',(0.0174524064372836,-0.999847695156391,0.));
#89201=DIRECTION('',(0.0174524064372836,-0.999847695156391,0.));
#89202=DIRECTION('center_axis',(-0.999847695156391,0.0174524064372835,0.));
#89203=DIRECTION('ref_axis',(0.0174524064372835,0.999847695156391,0.));
#89204=DIRECTION('',(-0.0174524064372836,-0.999847695156391,0.));
#89205=DIRECTION('',(-0.0174524064372836,-0.999847695156391,0.));
#89206=DIRECTION('center_axis',(0.,-1.,0.));
#89207=DIRECTION('ref_axis',(0.,0.,1.));
#89208=DIRECTION('',(0.,-0.999847695156391,0.0174524064372836));
#89209=DIRECTION('center_axis',(0.,-1.,0.));
#89210=DIRECTION('ref_axis',(0.,0.,1.));
#89211=DIRECTION('',(0.,-0.999847695156391,0.0174524064372836));
#89212=DIRECTION('center_axis',(0.,0.0174524064372835,0.999847695156391));
#89213=DIRECTION('ref_axis',(0.,0.999847695156391,-0.0174524064372835));
#89214=DIRECTION('center_axis',(0.999847695156391,0.0174524064372835,0.));
#89215=DIRECTION('ref_axis',(0.0174524064372835,-0.999847695156391,0.));
#89216=DIRECTION('',(0.0174524064372836,-0.999847695156391,0.));
#89217=DIRECTION('',(0.0174524064372836,-0.999847695156391,0.));
#89218=DIRECTION('center_axis',(-0.999847695156391,0.0174524064372835,0.));
#89219=DIRECTION('ref_axis',(0.0174524064372835,0.999847695156391,0.));
#89220=DIRECTION('',(-0.0174524064372836,-0.999847695156391,0.));
#89221=DIRECTION('',(-0.0174524064372836,-0.999847695156391,0.));
#89222=DIRECTION('center_axis',(0.,-1.,0.));
#89223=DIRECTION('ref_axis',(0.,0.,1.));
#89224=DIRECTION('',(0.,-0.999847695156391,0.0174524064372836));
#89225=DIRECTION('center_axis',(0.,-1.,0.));
#89226=DIRECTION('ref_axis',(0.,0.,1.));
#89227=DIRECTION('',(0.,-0.999847695156391,0.0174524064372836));
#89228=DIRECTION('center_axis',(0.,0.0174524064372835,0.999847695156391));
#89229=DIRECTION('ref_axis',(0.,0.999847695156391,-0.0174524064372835));
#89230=DIRECTION('center_axis',(0.,-1.,0.));
#89231=DIRECTION('ref_axis',(0.,0.,1.));
#89232=DIRECTION('',(6.09347513936813E-17,-0.999847695156391,0.0174524064372836));
#89233=DIRECTION('',(0.0174524064372836,-0.999847695156391,0.));
#89234=DIRECTION('center_axis',(0.999847695156391,0.0174524064372835,0.));
#89235=DIRECTION('ref_axis',(0.0174524064372835,-0.999847695156391,0.));
#89236=DIRECTION('',(0.0174524064372836,-0.999847695156391,0.));
#89237=DIRECTION('center_axis',(0.,-1.,0.));
#89238=DIRECTION('ref_axis',(0.,0.,1.));
#89239=DIRECTION('',(0.,-0.999847695156391,-0.0174524064372836));
#89240=DIRECTION('center_axis',(0.,0.0174524064372835,-0.999847695156391));
#89241=DIRECTION('ref_axis',(0.,-0.999847695156391,-0.0174524064372835));
#89242=DIRECTION('',(0.,-0.999847695156391,-0.0174524064372836));
#89243=DIRECTION('center_axis',(0.,-1.,0.));
#89244=DIRECTION('ref_axis',(0.,0.,1.));
#89245=DIRECTION('',(-0.0174524064372836,-0.999847695156391,6.09347513936813E-17));
#89246=DIRECTION('center_axis',(0.,-1.,0.));
#89247=DIRECTION('ref_axis',(0.,0.,1.));
#89248=DIRECTION('',(0.,-0.999847695156391,0.0174524064372836));
#89249=DIRECTION('',(0.0174524064372836,-0.999847695156391,0.));
#89250=DIRECTION('center_axis',(0.999847695156391,0.0174524064372835,0.));
#89251=DIRECTION('ref_axis',(0.0174524064372835,-0.999847695156391,0.));
#89252=DIRECTION('',(0.0174524064372836,-0.999847695156391,0.));
#89253=DIRECTION('center_axis',(0.,-1.,0.));
#89254=DIRECTION('ref_axis',(0.,0.,1.));
#89255=DIRECTION('',(0.,-0.999847695156391,-0.0174524064372836));
#89256=DIRECTION('center_axis',(0.,0.0174524064372835,-0.999847695156391));
#89257=DIRECTION('ref_axis',(0.,-0.999847695156391,-0.0174524064372835));
#89258=DIRECTION('',(0.,-0.999847695156391,-0.0174524064372836));
#89259=DIRECTION('center_axis',(0.,-1.,0.));
#89260=DIRECTION('ref_axis',(0.,0.,1.));
#89261=DIRECTION('',(-0.0174524064372836,-0.999847695156391,0.));
#89262=DIRECTION('center_axis',(-0.999847695156391,0.0174524064372835,0.));
#89263=DIRECTION('ref_axis',(0.0174524064372835,0.999847695156391,0.));
#89264=DIRECTION('',(-0.0174524064372836,-0.999847695156391,0.));
#89265=DIRECTION('center_axis',(0.,-1.,0.));
#89266=DIRECTION('ref_axis',(0.,0.,1.));
#89267=DIRECTION('',(0.,-0.999847695156391,0.0174524064372836));
#89268=DIRECTION('center_axis',(0.,0.0174524064372835,0.999847695156391));
#89269=DIRECTION('ref_axis',(0.,0.999847695156391,-0.0174524064372835));
#89270=DIRECTION('center_axis',(0.,-1.,0.));
#89271=DIRECTION('ref_axis',(0.,0.,1.));
#89272=DIRECTION('',(0.,-0.999847695156391,0.0174524064372836));
#89273=DIRECTION('',(0.0174524064372836,-0.999847695156391,0.));
#89274=DIRECTION('center_axis',(0.999847695156391,0.0174524064372835,0.));
#89275=DIRECTION('ref_axis',(0.0174524064372835,-0.999847695156391,0.));
#89276=DIRECTION('',(0.0174524064372836,-0.999847695156391,0.));
#89277=DIRECTION('center_axis',(0.,-1.,0.));
#89278=DIRECTION('ref_axis',(0.,0.,1.));
#89279=DIRECTION('',(0.,-0.999847695156391,-0.0174524064372836));
#89280=DIRECTION('center_axis',(0.,0.0174524064372835,-0.999847695156391));
#89281=DIRECTION('ref_axis',(0.,-0.999847695156391,-0.0174524064372835));
#89282=DIRECTION('',(0.,-0.999847695156391,-0.0174524064372836));
#89283=DIRECTION('center_axis',(0.,-1.,0.));
#89284=DIRECTION('ref_axis',(0.,0.,1.));
#89285=DIRECTION('',(-0.0174524064372836,-0.999847695156391,0.));
#89286=DIRECTION('center_axis',(-0.999847695156391,0.0174524064372835,0.));
#89287=DIRECTION('ref_axis',(0.0174524064372835,0.999847695156391,0.));
#89288=DIRECTION('',(-0.0174524064372836,-0.999847695156391,0.));
#89289=DIRECTION('center_axis',(0.,-1.,0.));
#89290=DIRECTION('ref_axis',(0.,0.,1.));
#89291=DIRECTION('',(0.,-0.999847695156391,0.0174524064372836));
#89292=DIRECTION('center_axis',(0.,0.0174524064372835,0.999847695156391));
#89293=DIRECTION('ref_axis',(0.,0.999847695156391,-0.0174524064372835));
#89294=DIRECTION('center_axis',(0.,0.0174524064372835,-0.999847695156391));
#89295=DIRECTION('ref_axis',(0.,-0.999847695156391,-0.0174524064372835));
#89296=DIRECTION('',(0.,0.999847695156391,0.0174524064372838));
#89297=DIRECTION('',(0.,-0.999847695156391,-0.0174524064372836));
#89298=DIRECTION('center_axis',(0.,-1.,0.));
#89299=DIRECTION('ref_axis',(0.,0.,1.));
#89300=DIRECTION('',(-0.0174524064372836,-0.999847695156391,0.));
#89301=DIRECTION('center_axis',(-0.999847695156391,0.0174524064372835,0.));
#89302=DIRECTION('ref_axis',(0.0174524064372835,0.999847695156391,0.));
#89303=DIRECTION('',(-0.0174524064372836,-0.999847695156391,0.));
#89304=DIRECTION('center_axis',(0.,-1.,0.));
#89305=DIRECTION('ref_axis',(0.,0.,1.));
#89306=DIRECTION('',(0.,-0.999847695156391,0.0174524064372836));
#89307=DIRECTION('center_axis',(0.,0.0174524064372835,0.999847695156391));
#89308=DIRECTION('ref_axis',(0.,0.999847695156391,-0.0174524064372835));
#89309=DIRECTION('',(0.,-0.999847695156391,0.0174524064372835));
#89310=DIRECTION('center_axis',(0.,-1.,0.));
#89311=DIRECTION('ref_axis',(0.,0.,1.));
#89312=DIRECTION('',(0.,-0.999847695156391,0.0174524064372836));
#89313=DIRECTION('',(0.0174524064372836,-0.999847695156391,0.));
#89314=DIRECTION('center_axis',(0.999847695156391,0.0174524064372835,0.));
#89315=DIRECTION('ref_axis',(0.0174524064372835,-0.999847695156391,0.));
#89316=DIRECTION('',(0.0174524064372836,-0.999847695156391,0.));
#89317=DIRECTION('center_axis',(0.,-1.,0.));
#89318=DIRECTION('ref_axis',(0.,0.,1.));
#89319=DIRECTION('',(0.,-0.999847695156391,-0.0174524064372836));
#89320=DIRECTION('center_axis',(0.,0.0174524064372835,-0.999847695156391));
#89321=DIRECTION('ref_axis',(0.,-0.999847695156391,-0.0174524064372835));
#89322=DIRECTION('',(0.,-0.999847695156391,-0.0174524064372836));
#89323=DIRECTION('center_axis',(0.,-1.,0.));
#89324=DIRECTION('ref_axis',(0.,0.,1.));
#89325=DIRECTION('',(-0.0174524064372836,-0.999847695156391,0.));
#89326=DIRECTION('center_axis',(-0.999847695156391,0.0174524064372835,0.));
#89327=DIRECTION('ref_axis',(0.0174524064372835,0.999847695156391,0.));
#89328=DIRECTION('',(-0.0174524064372836,-0.999847695156391,0.));
#89329=DIRECTION('center_axis',(0.,-1.,0.));
#89330=DIRECTION('ref_axis',(0.,0.,1.));
#89331=DIRECTION('',(0.,-0.999847695156391,0.0174524064372836));
#89332=DIRECTION('center_axis',(0.,0.0174524064372835,0.999847695156391));
#89333=DIRECTION('ref_axis',(0.,0.999847695156391,-0.0174524064372835));
#89334=DIRECTION('center_axis',(0.,-1.,0.));
#89335=DIRECTION('ref_axis',(0.,0.,1.));
#89336=DIRECTION('',(0.,-0.999847695156391,0.0174524064372836));
#89337=DIRECTION('',(0.0174524064372836,-0.999847695156391,0.));
#89338=DIRECTION('center_axis',(0.999847695156391,0.0174524064372835,0.));
#89339=DIRECTION('ref_axis',(0.0174524064372835,-0.999847695156391,0.));
#89340=DIRECTION('',(0.0174524064372836,-0.999847695156391,0.));
#89341=DIRECTION('center_axis',(0.,-1.,0.));
#89342=DIRECTION('ref_axis',(0.,0.,1.));
#89343=DIRECTION('',(0.,-0.999847695156391,-0.0174524064372836));
#89344=DIRECTION('center_axis',(0.,0.0174524064372835,-0.999847695156391));
#89345=DIRECTION('ref_axis',(0.,-0.999847695156391,-0.0174524064372835));
#89346=DIRECTION('',(0.,-0.999847695156391,-0.0174524064372836));
#89347=DIRECTION('center_axis',(0.,-1.,0.));
#89348=DIRECTION('ref_axis',(0.,0.,1.));
#89349=DIRECTION('',(-0.0174524064372836,-0.999847695156391,0.));
#89350=DIRECTION('center_axis',(-0.999847695156391,0.0174524064372835,0.));
#89351=DIRECTION('ref_axis',(0.0174524064372835,0.999847695156391,0.));
#89352=DIRECTION('',(-0.0174524064372836,-0.999847695156391,0.));
#89353=DIRECTION('center_axis',(0.,-1.,0.));
#89354=DIRECTION('ref_axis',(0.,0.,1.));
#89355=DIRECTION('',(0.,-0.999847695156391,0.0174524064372836));
#89356=DIRECTION('center_axis',(0.,0.0174524064372835,0.999847695156391));
#89357=DIRECTION('ref_axis',(0.,0.999847695156391,-0.0174524064372835));
#89358=DIRECTION('center_axis',(0.,-1.,0.));
#89359=DIRECTION('ref_axis',(0.,0.,1.));
#89360=DIRECTION('',(0.,-0.999847695156391,0.0174524064372836));
#89361=DIRECTION('',(0.0174524064372836,-0.999847695156391,0.));
#89362=DIRECTION('center_axis',(0.999847695156391,0.0174524064372835,0.));
#89363=DIRECTION('ref_axis',(0.0174524064372835,-0.999847695156391,0.));
#89364=DIRECTION('',(0.0174524064372836,-0.999847695156391,0.));
#89365=DIRECTION('center_axis',(0.,-1.,0.));
#89366=DIRECTION('ref_axis',(0.,0.,1.));
#89367=DIRECTION('',(0.,-0.999847695156391,-0.0174524064372836));
#89368=DIRECTION('center_axis',(0.,0.0174524064372835,-0.999847695156391));
#89369=DIRECTION('ref_axis',(0.,-0.999847695156391,-0.0174524064372835));
#89370=DIRECTION('',(0.,-0.999847695156391,-0.0174524064372836));
#89371=DIRECTION('center_axis',(0.,-1.,0.));
#89372=DIRECTION('ref_axis',(0.,0.,1.));
#89373=DIRECTION('',(-0.0174524064372836,-0.999847695156391,0.));
#89374=DIRECTION('center_axis',(-0.999847695156391,0.0174524064372835,0.));
#89375=DIRECTION('ref_axis',(0.0174524064372835,0.999847695156391,0.));
#89376=DIRECTION('',(-0.0174524064372836,-0.999847695156391,0.));
#89377=DIRECTION('center_axis',(0.,-1.,0.));
#89378=DIRECTION('ref_axis',(0.,0.,1.));
#89379=DIRECTION('',(0.,-0.999847695156391,0.0174524064372836));
#89380=DIRECTION('center_axis',(0.,0.0174524064372835,0.999847695156391));
#89381=DIRECTION('ref_axis',(0.,0.999847695156391,-0.0174524064372835));
#89382=DIRECTION('center_axis',(0.,-1.,0.));
#89383=DIRECTION('ref_axis',(0.,0.,1.));
#89384=DIRECTION('',(6.09347513936813E-17,-0.999847695156391,0.0174524064372836));
#89385=DIRECTION('',(0.0174524064372836,-0.999847695156391,0.));
#89386=DIRECTION('center_axis',(0.999847695156391,0.0174524064372835,0.));
#89387=DIRECTION('ref_axis',(0.0174524064372835,-0.999847695156391,0.));
#89388=DIRECTION('',(0.0174524064372836,-0.999847695156391,0.));
#89389=DIRECTION('center_axis',(0.,-1.,0.));
#89390=DIRECTION('ref_axis',(0.,0.,1.));
#89391=DIRECTION('',(0.,-0.999847695156391,-0.0174524064372836));
#89392=DIRECTION('center_axis',(0.,0.0174524064372835,-0.999847695156391));
#89393=DIRECTION('ref_axis',(0.,-0.999847695156391,-0.0174524064372835));
#89394=DIRECTION('',(0.,-0.999847695156391,-0.0174524064372836));
#89395=DIRECTION('center_axis',(0.,-1.,0.));
#89396=DIRECTION('ref_axis',(0.,0.,1.));
#89397=DIRECTION('',(-0.0174524064372836,-0.999847695156391,6.09347513936813E-17));
#89398=DIRECTION('center_axis',(0.,-1.,0.));
#89399=DIRECTION('ref_axis',(0.,0.,1.));
#89400=DIRECTION('',(0.,-0.999847695156391,0.0174524064372836));
#89401=DIRECTION('',(0.0174524064372836,-0.999847695156391,0.));
#89402=DIRECTION('center_axis',(0.999847695156391,0.0174524064372835,0.));
#89403=DIRECTION('ref_axis',(0.0174524064372835,-0.999847695156391,0.));
#89404=DIRECTION('',(0.0174524064372836,-0.999847695156391,0.));
#89405=DIRECTION('center_axis',(0.,-1.,0.));
#89406=DIRECTION('ref_axis',(0.,0.,1.));
#89407=DIRECTION('',(0.,-0.999847695156391,-0.0174524064372836));
#89408=DIRECTION('center_axis',(0.,0.0174524064372835,-0.999847695156391));
#89409=DIRECTION('ref_axis',(0.,-0.999847695156391,-0.0174524064372835));
#89410=DIRECTION('',(0.,-0.999847695156391,-0.0174524064372836));
#89411=DIRECTION('center_axis',(0.,-1.,0.));
#89412=DIRECTION('ref_axis',(0.,0.,1.));
#89413=DIRECTION('',(-0.0174524064372836,-0.999847695156391,0.));
#89414=DIRECTION('center_axis',(-0.999847695156391,0.0174524064372835,0.));
#89415=DIRECTION('ref_axis',(0.0174524064372835,0.999847695156391,0.));
#89416=DIRECTION('',(-0.0174524064372836,-0.999847695156391,0.));
#89417=DIRECTION('center_axis',(0.,-1.,0.));
#89418=DIRECTION('ref_axis',(0.,0.,1.));
#89419=DIRECTION('',(0.,-0.999847695156391,0.0174524064372836));
#89420=DIRECTION('center_axis',(0.,0.0174524064372835,0.999847695156391));
#89421=DIRECTION('ref_axis',(0.,0.999847695156391,-0.0174524064372835));
#89422=DIRECTION('center_axis',(0.,-1.,0.));
#89423=DIRECTION('ref_axis',(0.,0.,1.));
#89424=DIRECTION('',(0.,-0.999847695156391,0.0174524064372836));
#89425=DIRECTION('',(0.0174524064372836,-0.999847695156391,0.));
#89426=DIRECTION('center_axis',(0.999847695156391,0.0174524064372835,0.));
#89427=DIRECTION('ref_axis',(0.0174524064372835,-0.999847695156391,0.));
#89428=DIRECTION('',(0.0174524064372836,-0.999847695156391,0.));
#89429=DIRECTION('center_axis',(0.,-1.,0.));
#89430=DIRECTION('ref_axis',(0.,0.,1.));
#89431=DIRECTION('',(0.,-0.999847695156391,-0.0174524064372836));
#89432=DIRECTION('center_axis',(0.,0.0174524064372835,-0.999847695156391));
#89433=DIRECTION('ref_axis',(0.,-0.999847695156391,-0.0174524064372835));
#89434=DIRECTION('',(0.,-0.999847695156391,-0.0174524064372836));
#89435=DIRECTION('center_axis',(0.,-1.,0.));
#89436=DIRECTION('ref_axis',(0.,0.,1.));
#89437=DIRECTION('',(-0.0174524064372836,-0.999847695156391,0.));
#89438=DIRECTION('center_axis',(-0.999847695156391,0.0174524064372835,0.));
#89439=DIRECTION('ref_axis',(0.0174524064372835,0.999847695156391,0.));
#89440=DIRECTION('',(-0.0174524064372836,-0.999847695156391,0.));
#89441=DIRECTION('center_axis',(0.,-1.,0.));
#89442=DIRECTION('ref_axis',(0.,0.,1.));
#89443=DIRECTION('',(0.,-0.999847695156391,0.0174524064372836));
#89444=DIRECTION('center_axis',(0.,0.0174524064372835,0.999847695156391));
#89445=DIRECTION('ref_axis',(0.,0.999847695156391,-0.0174524064372835));
#89446=DIRECTION('center_axis',(0.,0.0174524064372835,-0.999847695156391));
#89447=DIRECTION('ref_axis',(0.,-0.999847695156391,-0.0174524064372835));
#89448=DIRECTION('',(0.,0.999847695156391,0.0174524064372832));
#89449=DIRECTION('',(0.,-0.999847695156391,-0.0174524064372836));
#89450=DIRECTION('center_axis',(0.,-1.,0.));
#89451=DIRECTION('ref_axis',(0.,0.,1.));
#89452=DIRECTION('',(-0.0174524064372836,-0.999847695156391,0.));
#89453=DIRECTION('center_axis',(-0.999847695156391,0.0174524064372835,0.));
#89454=DIRECTION('ref_axis',(0.0174524064372835,0.999847695156391,0.));
#89455=DIRECTION('',(-0.0174524064372836,-0.999847695156391,0.));
#89456=DIRECTION('center_axis',(0.,-1.,0.));
#89457=DIRECTION('ref_axis',(0.,0.,1.));
#89458=DIRECTION('',(0.,-0.999847695156391,0.0174524064372836));
#89459=DIRECTION('center_axis',(0.,0.0174524064372835,0.999847695156391));
#89460=DIRECTION('ref_axis',(0.,0.999847695156391,-0.0174524064372835));
#89461=DIRECTION('',(0.,-0.999847695156391,0.0174524064372835));
#89462=DIRECTION('center_axis',(0.,-1.,0.));
#89463=DIRECTION('ref_axis',(0.,0.,1.));
#89464=DIRECTION('',(0.,-0.999847695156391,0.0174524064372836));
#89465=DIRECTION('',(0.0174524064372836,-0.999847695156391,0.));
#89466=DIRECTION('center_axis',(0.999847695156391,0.0174524064372835,0.));
#89467=DIRECTION('ref_axis',(0.0174524064372835,-0.999847695156391,0.));
#89468=DIRECTION('',(0.0174524064372836,-0.999847695156391,0.));
#89469=DIRECTION('center_axis',(0.,-1.,0.));
#89470=DIRECTION('ref_axis',(0.,0.,1.));
#89471=DIRECTION('',(0.,-0.999847695156391,-0.0174524064372836));
#89472=DIRECTION('center_axis',(0.,0.0174524064372835,-0.999847695156391));
#89473=DIRECTION('ref_axis',(0.,-0.999847695156391,-0.0174524064372835));
#89474=DIRECTION('',(0.,-0.999847695156391,-0.0174524064372836));
#89475=DIRECTION('center_axis',(0.,-1.,0.));
#89476=DIRECTION('ref_axis',(0.,0.,1.));
#89477=DIRECTION('',(-0.0174524064372836,-0.999847695156391,0.));
#89478=DIRECTION('center_axis',(-0.999847695156391,0.0174524064372835,0.));
#89479=DIRECTION('ref_axis',(0.0174524064372835,0.999847695156391,0.));
#89480=DIRECTION('',(-0.0174524064372836,-0.999847695156391,0.));
#89481=DIRECTION('center_axis',(0.,-1.,0.));
#89482=DIRECTION('ref_axis',(0.,0.,1.));
#89483=DIRECTION('',(0.,-0.999847695156391,0.0174524064372836));
#89484=DIRECTION('center_axis',(0.,0.0174524064372835,0.999847695156391));
#89485=DIRECTION('ref_axis',(0.,0.999847695156391,-0.0174524064372835));
#89486=DIRECTION('center_axis',(0.,-1.,0.));
#89487=DIRECTION('ref_axis',(0.,0.,1.));
#89488=DIRECTION('',(0.,-0.999847695156391,0.0174524064372836));
#89489=DIRECTION('',(0.0174524064372836,-0.999847695156391,0.));
#89490=DIRECTION('center_axis',(0.999847695156391,0.0174524064372835,0.));
#89491=DIRECTION('ref_axis',(0.0174524064372835,-0.999847695156391,0.));
#89492=DIRECTION('',(0.0174524064372836,-0.999847695156391,0.));
#89493=DIRECTION('center_axis',(0.,-1.,0.));
#89494=DIRECTION('ref_axis',(0.,0.,1.));
#89495=DIRECTION('',(0.,-0.999847695156391,-0.0174524064372836));
#89496=DIRECTION('center_axis',(0.,0.0174524064372835,-0.999847695156391));
#89497=DIRECTION('ref_axis',(0.,-0.999847695156391,-0.0174524064372835));
#89498=DIRECTION('',(0.,-0.999847695156391,-0.0174524064372836));
#89499=DIRECTION('center_axis',(0.,-1.,0.));
#89500=DIRECTION('ref_axis',(0.,0.,1.));
#89501=DIRECTION('',(-0.0174524064372836,-0.999847695156391,0.));
#89502=DIRECTION('center_axis',(-0.999847695156391,0.0174524064372835,0.));
#89503=DIRECTION('ref_axis',(0.0174524064372835,0.999847695156391,0.));
#89504=DIRECTION('',(-0.0174524064372836,-0.999847695156391,0.));
#89505=DIRECTION('center_axis',(0.,-1.,0.));
#89506=DIRECTION('ref_axis',(0.,0.,1.));
#89507=DIRECTION('',(0.,-0.999847695156391,0.0174524064372836));
#89508=DIRECTION('center_axis',(0.,0.0174524064372835,0.999847695156391));
#89509=DIRECTION('ref_axis',(0.,0.999847695156391,-0.0174524064372835));
#89510=DIRECTION('center_axis',(0.,-1.,0.));
#89511=DIRECTION('ref_axis',(0.,0.,1.));
#89512=DIRECTION('',(6.09347513936813E-17,-0.999847695156391,0.0174524064372836));
#89513=DIRECTION('',(0.0174524064372836,-0.999847695156391,0.));
#89514=DIRECTION('center_axis',(0.999847695156391,0.0174524064372835,0.));
#89515=DIRECTION('ref_axis',(0.0174524064372835,-0.999847695156391,0.));
#89516=DIRECTION('',(0.0174524064372836,-0.999847695156391,0.));
#89517=DIRECTION('center_axis',(0.,-1.,0.));
#89518=DIRECTION('ref_axis',(0.,0.,1.));
#89519=DIRECTION('',(0.,-0.999847695156391,-0.0174524064372836));
#89520=DIRECTION('center_axis',(0.,0.0174524064372835,-0.999847695156391));
#89521=DIRECTION('ref_axis',(0.,-0.999847695156391,-0.0174524064372835));
#89522=DIRECTION('',(0.,-0.999847695156391,-0.0174524064372836));
#89523=DIRECTION('center_axis',(0.,-1.,0.));
#89524=DIRECTION('ref_axis',(0.,0.,1.));
#89525=DIRECTION('',(-0.0174524064372836,-0.999847695156391,6.09347513936813E-17));
#89526=DIRECTION('center_axis',(0.,-1.,0.));
#89527=DIRECTION('ref_axis',(0.,0.,1.));
#89528=DIRECTION('',(0.,-0.999847695156391,0.0174524064372836));
#89529=DIRECTION('',(0.0174524064372836,-0.999847695156391,0.));
#89530=DIRECTION('center_axis',(0.999847695156391,0.0174524064372835,0.));
#89531=DIRECTION('ref_axis',(0.0174524064372835,-0.999847695156391,0.));
#89532=DIRECTION('',(0.0174524064372836,-0.999847695156391,0.));
#89533=DIRECTION('center_axis',(0.,-1.,0.));
#89534=DIRECTION('ref_axis',(0.,0.,1.));
#89535=DIRECTION('',(0.,-0.999847695156391,-0.0174524064372836));
#89536=DIRECTION('center_axis',(0.,0.0174524064372835,-0.999847695156391));
#89537=DIRECTION('ref_axis',(0.,-0.999847695156391,-0.0174524064372835));
#89538=DIRECTION('',(0.,-0.999847695156391,-0.0174524064372836));
#89539=DIRECTION('center_axis',(0.,-1.,0.));
#89540=DIRECTION('ref_axis',(0.,0.,1.));
#89541=DIRECTION('',(-0.0174524064372836,-0.999847695156391,0.));
#89542=DIRECTION('center_axis',(-0.999847695156391,0.0174524064372835,0.));
#89543=DIRECTION('ref_axis',(0.0174524064372835,0.999847695156391,0.));
#89544=DIRECTION('',(-0.0174524064372836,-0.999847695156391,0.));
#89545=DIRECTION('center_axis',(0.,-1.,0.));
#89546=DIRECTION('ref_axis',(0.,0.,1.));
#89547=DIRECTION('',(0.,-0.999847695156391,0.0174524064372836));
#89548=DIRECTION('center_axis',(0.,0.0174524064372835,0.999847695156391));
#89549=DIRECTION('ref_axis',(0.,0.999847695156391,-0.0174524064372835));
#89550=DIRECTION('center_axis',(0.,-1.,0.));
#89551=DIRECTION('ref_axis',(0.,0.,1.));
#89552=DIRECTION('',(0.,-0.999847695156391,0.0174524064372836));
#89553=DIRECTION('',(0.0174524064372836,-0.999847695156391,0.));
#89554=DIRECTION('center_axis',(0.999847695156391,0.0174524064372835,0.));
#89555=DIRECTION('ref_axis',(0.0174524064372835,-0.999847695156391,0.));
#89556=DIRECTION('',(0.0174524064372836,-0.999847695156391,0.));
#89557=DIRECTION('center_axis',(0.,-1.,0.));
#89558=DIRECTION('ref_axis',(0.,0.,1.));
#89559=DIRECTION('',(0.,-0.999847695156391,-0.0174524064372836));
#89560=DIRECTION('center_axis',(0.,0.0174524064372835,-0.999847695156391));
#89561=DIRECTION('ref_axis',(0.,-0.999847695156391,-0.0174524064372835));
#89562=DIRECTION('',(0.,-0.999847695156391,-0.0174524064372836));
#89563=DIRECTION('center_axis',(0.,-1.,0.));
#89564=DIRECTION('ref_axis',(0.,0.,1.));
#89565=DIRECTION('',(-0.0174524064372836,-0.999847695156391,0.));
#89566=DIRECTION('center_axis',(-0.999847695156391,0.0174524064372835,0.));
#89567=DIRECTION('ref_axis',(0.0174524064372835,0.999847695156391,0.));
#89568=DIRECTION('',(-0.0174524064372836,-0.999847695156391,0.));
#89569=DIRECTION('center_axis',(0.,-1.,0.));
#89570=DIRECTION('ref_axis',(0.,0.,1.));
#89571=DIRECTION('',(0.,-0.999847695156391,0.0174524064372836));
#89572=DIRECTION('center_axis',(0.,0.0174524064372835,0.999847695156391));
#89573=DIRECTION('ref_axis',(0.,0.999847695156391,-0.0174524064372835));
#89574=DIRECTION('center_axis',(0.,-1.,0.));
#89575=DIRECTION('ref_axis',(0.,0.,1.));
#89576=DIRECTION('',(-0.0174524064372836,-0.999847695156391,0.));
#89577=DIRECTION('center_axis',(-0.999847695156391,0.0174524064372835,0.));
#89578=DIRECTION('ref_axis',(0.0174524064372835,0.999847695156391,0.));
#89579=DIRECTION('',(0.0174363355322247,0.998926993621575,-0.0429049602886386));
#89580=DIRECTION('center_axis',(0.,-1.,0.));
#89581=DIRECTION('ref_axis',(0.,0.,1.));
#89582=DIRECTION('',(0.,-0.999847695156391,0.0174524064372836));
#89583=DIRECTION('',(0.0174524064372836,-0.999847695156391,0.));
#89584=DIRECTION('center_axis',(0.999847695156391,0.0174524064372835,0.));
#89585=DIRECTION('ref_axis',(0.0174524064372835,-0.999847695156391,0.));
#89586=DIRECTION('',(0.0174524064372836,-0.999847695156391,0.));
#89587=DIRECTION('center_axis',(0.,-1.,0.));
#89588=DIRECTION('ref_axis',(0.,0.,1.));
#89589=DIRECTION('',(0.,-0.999847695156391,-0.0174524064372836));
#89590=DIRECTION('center_axis',(0.,0.0174524064372835,-0.999847695156391));
#89591=DIRECTION('ref_axis',(0.,-0.999847695156391,-0.0174524064372835));
#89592=DIRECTION('',(0.,-0.999847695156391,-0.0174524064372836));
#89593=DIRECTION('center_axis',(0.,-1.,0.));
#89594=DIRECTION('ref_axis',(0.,0.,1.));
#89595=DIRECTION('',(-0.0174524064372836,-0.999847695156391,0.));
#89596=DIRECTION('center_axis',(-0.999847695156391,0.0174524064372835,0.));
#89597=DIRECTION('ref_axis',(0.0174524064372835,0.999847695156391,0.));
#89598=DIRECTION('',(-0.0174524064372836,-0.999847695156391,0.));
#89599=DIRECTION('center_axis',(0.,-1.,0.));
#89600=DIRECTION('ref_axis',(0.,0.,1.));
#89601=DIRECTION('',(0.,-0.999847695156391,0.0174524064372836));
#89602=DIRECTION('center_axis',(0.,0.0174524064372835,0.999847695156391));
#89603=DIRECTION('ref_axis',(0.,0.999847695156391,-0.0174524064372835));
#89604=DIRECTION('center_axis',(0.,-1.,0.));
#89605=DIRECTION('ref_axis',(0.,0.,1.));
#89606=DIRECTION('',(0.,-0.999847695156391,0.0174524064372836));
#89607=DIRECTION('',(0.0174524064372836,-0.999847695156391,0.));
#89608=DIRECTION('center_axis',(0.999847695156391,0.0174524064372835,0.));
#89609=DIRECTION('ref_axis',(0.0174524064372835,-0.999847695156391,0.));
#89610=DIRECTION('',(0.0174524064372836,-0.999847695156391,0.));
#89611=DIRECTION('center_axis',(0.,-1.,0.));
#89612=DIRECTION('ref_axis',(0.,0.,1.));
#89613=DIRECTION('',(0.,-0.999847695156391,-0.0174524064372836));
#89614=DIRECTION('center_axis',(0.,0.0174524064372835,-0.999847695156391));
#89615=DIRECTION('ref_axis',(0.,-0.999847695156391,-0.0174524064372835));
#89616=DIRECTION('',(0.,-0.999847695156391,-0.0174524064372836));
#89617=DIRECTION('center_axis',(0.,-1.,0.));
#89618=DIRECTION('ref_axis',(0.,0.,1.));
#89619=DIRECTION('',(-0.0174524064372836,-0.999847695156391,0.));
#89620=DIRECTION('center_axis',(-0.999847695156391,0.0174524064372835,0.));
#89621=DIRECTION('ref_axis',(0.0174524064372835,0.999847695156391,0.));
#89622=DIRECTION('',(-0.0174524064372836,-0.999847695156391,0.));
#89623=DIRECTION('center_axis',(0.,-1.,0.));
#89624=DIRECTION('ref_axis',(0.,0.,1.));
#89625=DIRECTION('',(0.,-0.999847695156391,0.0174524064372836));
#89626=DIRECTION('center_axis',(0.,0.0174524064372835,0.999847695156391));
#89627=DIRECTION('ref_axis',(0.,0.999847695156391,-0.0174524064372835));
#89628=DIRECTION('center_axis',(0.,0.0174524064372835,-0.999847695156391));
#89629=DIRECTION('ref_axis',(0.,-0.999847695156391,-0.0174524064372835));
#89630=DIRECTION('',(0.,0.999847695156391,0.0174524064372843));
#89631=DIRECTION('',(0.,-0.999847695156391,-0.0174524064372836));
#89632=DIRECTION('center_axis',(0.,-1.,0.));
#89633=DIRECTION('ref_axis',(0.,0.,1.));
#89634=DIRECTION('',(-0.0174524064372836,-0.999847695156391,0.));
#89635=DIRECTION('center_axis',(-0.999847695156391,0.0174524064372835,0.));
#89636=DIRECTION('ref_axis',(0.0174524064372835,0.999847695156391,0.));
#89637=DIRECTION('',(-0.0174524064372836,-0.999847695156391,0.));
#89638=DIRECTION('center_axis',(0.,-1.,0.));
#89639=DIRECTION('ref_axis',(0.,0.,1.));
#89640=DIRECTION('',(0.,-0.999847695156391,0.0174524064372836));
#89641=DIRECTION('center_axis',(0.,0.0174524064372835,0.999847695156391));
#89642=DIRECTION('ref_axis',(0.,0.999847695156391,-0.0174524064372835));
#89643=DIRECTION('',(0.,-0.999847695156391,0.0174524064372835));
#89644=DIRECTION('center_axis',(0.,-1.,0.));
#89645=DIRECTION('ref_axis',(0.,0.,1.));
#89646=DIRECTION('',(6.09347513936813E-17,-0.999847695156391,0.0174524064372836));
#89647=DIRECTION('',(0.0174524064372836,-0.999847695156391,0.));
#89648=DIRECTION('center_axis',(0.999847695156391,0.0174524064372835,0.));
#89649=DIRECTION('ref_axis',(0.0174524064372835,-0.999847695156391,0.));
#89650=DIRECTION('',(0.0174524064372836,-0.999847695156391,0.));
#89651=DIRECTION('center_axis',(0.,-1.,0.));
#89652=DIRECTION('ref_axis',(0.,0.,1.));
#89653=DIRECTION('',(0.,-0.999847695156391,-0.0174524064372836));
#89654=DIRECTION('center_axis',(0.,0.0174524064372835,-0.999847695156391));
#89655=DIRECTION('ref_axis',(0.,-0.999847695156391,-0.0174524064372835));
#89656=DIRECTION('',(0.,-0.999847695156391,-0.0174524064372836));
#89657=DIRECTION('center_axis',(0.,-1.,0.));
#89658=DIRECTION('ref_axis',(0.,0.,1.));
#89659=DIRECTION('',(-0.0174524064372836,-0.999847695156391,6.09347513936813E-17));
#89660=DIRECTION('center_axis',(0.999847695156391,0.0174524064372835,0.));
#89661=DIRECTION('ref_axis',(0.0174524064372835,-0.999847695156391,0.));
#89662=DIRECTION('',(-0.0174524064372843,0.999847695156391,0.));
#89663=DIRECTION('',(0.0174524064372836,-0.999847695156391,0.));
#89664=DIRECTION('center_axis',(0.,-1.,0.));
#89665=DIRECTION('ref_axis',(0.,0.,1.));
#89666=DIRECTION('',(0.,-0.999847695156391,-0.0174524064372836));
#89667=DIRECTION('center_axis',(0.,0.0174524064372835,-0.999847695156391));
#89668=DIRECTION('ref_axis',(0.,-0.999847695156391,-0.0174524064372835));
#89669=DIRECTION('',(0.,-0.999847695156391,-0.0174524064372836));
#89670=DIRECTION('center_axis',(0.,-1.,0.));
#89671=DIRECTION('ref_axis',(0.,0.,1.));
#89672=DIRECTION('',(-0.0174524064372836,-0.999847695156391,6.09347513936813E-17));
#89673=DIRECTION('center_axis',(0.,-1.,0.));
#89674=DIRECTION('ref_axis',(0.,0.,1.));
#89675=DIRECTION('',(0.0129073664048688,-0.999847695156391,0.0117467605297205));
#89676=DIRECTION('',(0.0117467605297206,-0.999847695156391,0.0129073664048688));
#89677=DIRECTION('center_axis',(0.,-1.,0.));
#89678=DIRECTION('ref_axis',(0.,0.,1.));
#89679=DIRECTION('',(0.0149254214170441,-0.999847695156391,0.00904534609485889));
#89680=DIRECTION('',(-0.0139643753538676,0.999847695156391,-0.0104681761271213));
#89681=DIRECTION('center_axis',(0.,1.,0.));
#89682=DIRECTION('ref_axis',(0.,0.,-1.));
#89683=DIRECTION('center_axis',(0.,-1.,0.));
#89684=DIRECTION('ref_axis',(0.,0.,1.));
#89685=DIRECTION('',(-0.0165330177499319,0.999847695156391,-0.00558979557162625));
#89686=DIRECTION('',(0.0169476514197658,-0.999847695156391,0.00416696553936385));
#89687=DIRECTION('center_axis',(0.,-1.,0.));
#89688=DIRECTION('ref_axis',(0.,0.,1.));
#89689=DIRECTION('',(0.017366671618289,-0.999847695156391,0.00172777526161631));
#89690=DIRECTION('',(-0.0171656685490056,0.999847695156391,-0.00315060529387873));
#89691=DIRECTION('center_axis',(0.,-1.,0.));
#89692=DIRECTION('ref_axis',(0.,0.,1.));
#89693=DIRECTION('',(-0.0174379006513674,0.999847695156391,-0.000711415016131197));
#89694=DIRECTION('',(-0.0174379006513674,0.999847695156391,0.000711415016131197));
#89695=DIRECTION('center_axis',(0.,1.,0.));
#89696=DIRECTION('ref_axis',(0.,0.,-1.));
#89697=DIRECTION('center_axis',(0.,-1.,0.));
#89698=DIRECTION('ref_axis',(0.,0.,1.));
#89699=DIRECTION('center_axis',(0.,-1.,0.));
#89700=DIRECTION('ref_axis',(0.,0.,1.));
#89701=DIRECTION('center_axis',(0.,-1.,0.));
#89702=DIRECTION('ref_axis',(0.,0.,-1.));
#89703=DIRECTION('',(-1.82804254181044E-16,-0.999847695156391,-0.0174524064372836));
#89704=DIRECTION('center_axis',(0.,-1.,0.));
#89705=DIRECTION('ref_axis',(0.,0.,-1.));
#89706=DIRECTION('',(0.,-0.999847695156391,-0.0174524064372836));
#89707=DIRECTION('center_axis',(0.,-1.,0.));
#89708=DIRECTION('ref_axis',(0.,0.,-1.));
#89709=DIRECTION('',(0.,-0.999847695156391,-0.0174524064372836));
#89710=DIRECTION('center_axis',(0.,0.0174524064372835,-0.999847695156391));
#89711=DIRECTION('ref_axis',(0.,0.999847695156391,0.0174524064372835));
#89712=DIRECTION('center_axis',(0.,-1.,0.));
#89713=DIRECTION('ref_axis',(0.,0.,-1.));
#89714=DIRECTION('',(0.,-0.999847695156391,-0.0174524064372836));
#89715=DIRECTION('center_axis',(0.,0.0174524064372835,-0.999847695156391));
#89716=DIRECTION('ref_axis',(0.,0.999847695156391,0.0174524064372835));
#89717=DIRECTION('center_axis',(0.,-1.,0.));
#89718=DIRECTION('ref_axis',(0.,0.,-1.));
#89719=DIRECTION('',(0.,-0.999847695156391,-0.0174524064372836));
#89720=DIRECTION('center_axis',(0.,-1.,0.));
#89721=DIRECTION('ref_axis',(0.,0.,-1.));
#89722=DIRECTION('',(0.,-0.999847695156391,-0.0174524064372836));
#89723=DIRECTION('center_axis',(0.,0.0174524064372835,-0.999847695156391));
#89724=DIRECTION('ref_axis',(0.,0.999847695156391,0.0174524064372835));
#89725=DIRECTION('center_axis',(0.,-1.,0.));
#89726=DIRECTION('ref_axis',(0.,0.,-1.));
#89727=DIRECTION('',(0.,-0.999847695156391,-0.0174524064372836));
#89728=DIRECTION('center_axis',(0.,-1.,0.));
#89729=DIRECTION('ref_axis',(0.,0.,-1.));
#89730=DIRECTION('',(0.,-0.999847695156391,-0.0174524064372836));
#89731=DIRECTION('center_axis',(0.,0.0174524064372835,-0.999847695156391));
#89732=DIRECTION('ref_axis',(0.,0.999847695156391,0.0174524064372835));
#89733=DIRECTION('center_axis',(0.,-1.,0.));
#89734=DIRECTION('ref_axis',(0.,0.,-1.));
#89735=DIRECTION('',(0.,-0.999847695156391,-0.0174524064372836));
#89736=DIRECTION('center_axis',(0.,-1.,0.));
#89737=DIRECTION('ref_axis',(0.,0.,-1.));
#89738=DIRECTION('',(0.,-0.999847695156391,-0.0174524064372836));
#89739=DIRECTION('center_axis',(0.,0.0174524064372835,-0.999847695156391));
#89740=DIRECTION('ref_axis',(0.,0.999847695156391,0.0174524064372835));
#89741=DIRECTION('center_axis',(0.,-1.,0.));
#89742=DIRECTION('ref_axis',(0.,0.,-1.));
#89743=DIRECTION('',(0.,-0.999847695156391,-0.0174524064372836));
#89744=DIRECTION('center_axis',(0.,-1.,0.));
#89745=DIRECTION('ref_axis',(0.,0.,-1.));
#89746=DIRECTION('',(0.,-0.999847695156391,-0.0174524064372836));
#89747=DIRECTION('center_axis',(0.,0.0174524064372835,-0.999847695156391));
#89748=DIRECTION('ref_axis',(0.,0.999847695156391,0.0174524064372835));
#89749=DIRECTION('center_axis',(0.,-1.,0.));
#89750=DIRECTION('ref_axis',(0.,0.,-1.));
#89751=DIRECTION('',(0.,-0.999847695156391,-0.0174524064372836));
#89752=DIRECTION('center_axis',(0.,-1.,0.));
#89753=DIRECTION('ref_axis',(0.,0.,-1.));
#89754=DIRECTION('',(0.,-0.999847695156391,-0.0174524064372836));
#89755=DIRECTION('center_axis',(0.,0.0174524064372835,-0.999847695156391));
#89756=DIRECTION('ref_axis',(0.,0.999847695156391,0.0174524064372835));
#89757=DIRECTION('center_axis',(0.,-1.,0.));
#89758=DIRECTION('ref_axis',(0.,0.,-1.));
#89759=DIRECTION('',(-1.82804254181044E-16,-0.999847695156391,-0.0174524064372836));
#89760=DIRECTION('',(0.0174524064372836,-0.999847695156391,0.));
#89761=DIRECTION('center_axis',(0.999847695156391,0.0174524064372835,0.));
#89762=DIRECTION('ref_axis',(0.0174524064372835,-0.999847695156391,0.));
#89763=DIRECTION('',(0.0174524064372836,-0.999847695156391,0.));
#89764=DIRECTION('center_axis',(0.,-1.,0.));
#89765=DIRECTION('ref_axis',(0.,0.,-1.));
#89766=DIRECTION('',(0.,-0.999847695156391,0.0174524064372836));
#89767=DIRECTION('center_axis',(0.,0.0174524064372835,0.999847695156391));
#89768=DIRECTION('ref_axis',(0.,-0.999847695156391,0.0174524064372835));
#89769=DIRECTION('',(0.,-0.999847695156391,0.0174524064372836));
#89770=DIRECTION('center_axis',(0.,-1.,0.));
#89771=DIRECTION('ref_axis',(0.,0.,-1.));
#89772=DIRECTION('',(-0.0174524064372836,-0.999847695156391,1.82804254181044E-16));
#89773=DIRECTION('center_axis',(0.,-1.,0.));
#89774=DIRECTION('ref_axis',(0.,0.,-1.));
#89775=DIRECTION('',(0.0174524064372836,-0.999847695156391,0.));
#89776=DIRECTION('',(0.,-0.999847695156391,-0.0174524064372836));
#89777=DIRECTION('center_axis',(0.999847695156391,0.0174524064372835,0.));
#89778=DIRECTION('ref_axis',(0.0174524064372835,-0.999847695156391,0.));
#89779=DIRECTION('',(0.0174524064372836,-0.999847695156391,0.));
#89780=DIRECTION('center_axis',(0.,-1.,0.));
#89781=DIRECTION('ref_axis',(0.,0.,-1.));
#89782=DIRECTION('',(0.,-0.999847695156391,0.0174524064372836));
#89783=DIRECTION('center_axis',(0.,0.0174524064372835,0.999847695156391));
#89784=DIRECTION('ref_axis',(0.,-0.999847695156391,0.0174524064372835));
#89785=DIRECTION('',(0.,-0.999847695156391,0.0174524064372836));
#89786=DIRECTION('center_axis',(0.,-1.,0.));
#89787=DIRECTION('ref_axis',(0.,0.,-1.));
#89788=DIRECTION('',(-0.0174524064372836,-0.999847695156391,0.));
#89789=DIRECTION('center_axis',(-0.999847695156391,0.0174524064372835,0.));
#89790=DIRECTION('ref_axis',(0.0174524064372835,0.999847695156391,0.));
#89791=DIRECTION('',(-0.0174524064372836,-0.999847695156391,0.));
#89792=DIRECTION('center_axis',(0.,-1.,0.));
#89793=DIRECTION('ref_axis',(0.,0.,-1.));
#89794=DIRECTION('',(0.,-0.999847695156391,-0.0174524064372836));
#89795=DIRECTION('center_axis',(0.,0.0174524064372835,-0.999847695156391));
#89796=DIRECTION('ref_axis',(0.,0.999847695156391,0.0174524064372835));
#89797=DIRECTION('center_axis',(0.,-1.,0.));
#89798=DIRECTION('ref_axis',(0.,0.,-1.));
#89799=DIRECTION('',(0.0174524064372836,-0.999847695156391,0.));
#89800=DIRECTION('',(0.,-0.999847695156391,-0.0174524064372836));
#89801=DIRECTION('center_axis',(0.999847695156391,0.0174524064372835,0.));
#89802=DIRECTION('ref_axis',(0.0174524064372835,-0.999847695156391,0.));
#89803=DIRECTION('',(0.0174524064372836,-0.999847695156391,0.));
#89804=DIRECTION('center_axis',(0.,-1.,0.));
#89805=DIRECTION('ref_axis',(0.,0.,-1.));
#89806=DIRECTION('',(0.,-0.999847695156391,0.0174524064372836));
#89807=DIRECTION('center_axis',(0.,0.0174524064372835,0.999847695156391));
#89808=DIRECTION('ref_axis',(0.,-0.999847695156391,0.0174524064372835));
#89809=DIRECTION('',(0.,-0.999847695156391,0.0174524064372836));
#89810=DIRECTION('center_axis',(0.,-1.,0.));
#89811=DIRECTION('ref_axis',(0.,0.,-1.));
#89812=DIRECTION('',(-0.0174524064372836,-0.999847695156391,0.));
#89813=DIRECTION('center_axis',(-0.999847695156391,0.0174524064372835,0.));
#89814=DIRECTION('ref_axis',(0.0174524064372835,0.999847695156391,0.));
#89815=DIRECTION('',(-0.0174524064372836,-0.999847695156391,0.));
#89816=DIRECTION('center_axis',(0.,-1.,0.));
#89817=DIRECTION('ref_axis',(0.,0.,-1.));
#89818=DIRECTION('',(0.,-0.999847695156391,-0.0174524064372836));
#89819=DIRECTION('center_axis',(0.,0.0174524064372835,-0.999847695156391));
#89820=DIRECTION('ref_axis',(0.,0.999847695156391,0.0174524064372835));
#89821=DIRECTION('center_axis',(0.,0.0174524064372835,0.999847695156391));
#89822=DIRECTION('ref_axis',(0.,-0.999847695156391,0.0174524064372835));
#89823=DIRECTION('',(0.,-0.999847695156391,0.0174524064372836));
#89824=DIRECTION('',(0.,0.999847695156391,-0.0174524064372838));
#89825=DIRECTION('center_axis',(0.,-1.,0.));
#89826=DIRECTION('ref_axis',(0.,0.,-1.));
#89827=DIRECTION('',(-0.0174524064372836,-0.999847695156391,0.));
#89828=DIRECTION('center_axis',(-0.999847695156391,0.0174524064372835,0.));
#89829=DIRECTION('ref_axis',(0.0174524064372835,0.999847695156391,0.));
#89830=DIRECTION('',(-0.0174524064372836,-0.999847695156391,0.));
#89831=DIRECTION('center_axis',(0.,-1.,0.));
#89832=DIRECTION('ref_axis',(0.,0.,-1.));
#89833=DIRECTION('',(0.,-0.999847695156391,-0.0174524064372836));
#89834=DIRECTION('center_axis',(0.,0.0174524064372835,-0.999847695156391));
#89835=DIRECTION('ref_axis',(0.,0.999847695156391,0.0174524064372835));
#89836=DIRECTION('',(0.,-0.999847695156391,-0.0174524064372835));
#89837=DIRECTION('center_axis',(0.,-1.,0.));
#89838=DIRECTION('ref_axis',(0.,0.,-1.));
#89839=DIRECTION('',(0.0174524064372836,-0.999847695156391,0.));
#89840=DIRECTION('',(0.,-0.999847695156391,-0.0174524064372836));
#89841=DIRECTION('center_axis',(0.999847695156391,0.0174524064372835,0.));
#89842=DIRECTION('ref_axis',(0.0174524064372835,-0.999847695156391,0.));
#89843=DIRECTION('',(0.0174524064372836,-0.999847695156391,0.));
#89844=DIRECTION('center_axis',(0.,-1.,0.));
#89845=DIRECTION('ref_axis',(0.,0.,-1.));
#89846=DIRECTION('',(0.,-0.999847695156391,0.0174524064372836));
#89847=DIRECTION('center_axis',(0.,0.0174524064372835,0.999847695156391));
#89848=DIRECTION('ref_axis',(0.,-0.999847695156391,0.0174524064372835));
#89849=DIRECTION('',(0.,-0.999847695156391,0.0174524064372836));
#89850=DIRECTION('center_axis',(0.,-1.,0.));
#89851=DIRECTION('ref_axis',(0.,0.,-1.));
#89852=DIRECTION('',(-0.0174524064372836,-0.999847695156391,0.));
#89853=DIRECTION('center_axis',(-0.999847695156391,0.0174524064372835,0.));
#89854=DIRECTION('ref_axis',(0.0174524064372835,0.999847695156391,0.));
#89855=DIRECTION('',(-0.0174524064372836,-0.999847695156391,0.));
#89856=DIRECTION('center_axis',(0.,-1.,0.));
#89857=DIRECTION('ref_axis',(0.,0.,-1.));
#89858=DIRECTION('',(0.,-0.999847695156391,-0.0174524064372836));
#89859=DIRECTION('center_axis',(0.,0.0174524064372835,-0.999847695156391));
#89860=DIRECTION('ref_axis',(0.,0.999847695156391,0.0174524064372835));
#89861=DIRECTION('center_axis',(0.,-1.,0.));
#89862=DIRECTION('ref_axis',(0.,0.,-1.));
#89863=DIRECTION('',(0.0174524064372836,-0.999847695156391,0.));
#89864=DIRECTION('',(0.,-0.999847695156391,-0.0174524064372836));
#89865=DIRECTION('center_axis',(0.999847695156391,0.0174524064372835,0.));
#89866=DIRECTION('ref_axis',(0.0174524064372835,-0.999847695156391,0.));
#89867=DIRECTION('',(0.0174524064372836,-0.999847695156391,0.));
#89868=DIRECTION('center_axis',(0.,-1.,0.));
#89869=DIRECTION('ref_axis',(0.,0.,-1.));
#89870=DIRECTION('',(0.,-0.999847695156391,0.0174524064372836));
#89871=DIRECTION('center_axis',(0.,0.0174524064372835,0.999847695156391));
#89872=DIRECTION('ref_axis',(0.,-0.999847695156391,0.0174524064372835));
#89873=DIRECTION('',(0.,-0.999847695156391,0.0174524064372836));
#89874=DIRECTION('center_axis',(0.,-1.,0.));
#89875=DIRECTION('ref_axis',(0.,0.,-1.));
#89876=DIRECTION('',(-0.0174524064372836,-0.999847695156391,0.));
#89877=DIRECTION('center_axis',(-0.999847695156391,0.0174524064372835,0.));
#89878=DIRECTION('ref_axis',(0.0174524064372835,0.999847695156391,0.));
#89879=DIRECTION('',(-0.0174524064372836,-0.999847695156391,0.));
#89880=DIRECTION('center_axis',(0.,-1.,0.));
#89881=DIRECTION('ref_axis',(0.,0.,-1.));
#89882=DIRECTION('',(0.,-0.999847695156391,-0.0174524064372836));
#89883=DIRECTION('center_axis',(0.,0.0174524064372835,-0.999847695156391));
#89884=DIRECTION('ref_axis',(0.,0.999847695156391,0.0174524064372835));
#89885=DIRECTION('center_axis',(0.,-1.,0.));
#89886=DIRECTION('ref_axis',(0.,0.,-1.));
#89887=DIRECTION('',(0.0174524064372836,-0.999847695156391,0.));
#89888=DIRECTION('',(0.,-0.999847695156391,-0.0174524064372836));
#89889=DIRECTION('center_axis',(0.999847695156391,0.0174524064372835,0.));
#89890=DIRECTION('ref_axis',(0.0174524064372835,-0.999847695156391,0.));
#89891=DIRECTION('',(0.0174524064372836,-0.999847695156391,0.));
#89892=DIRECTION('center_axis',(0.,-1.,0.));
#89893=DIRECTION('ref_axis',(0.,0.,-1.));
#89894=DIRECTION('',(0.,-0.999847695156391,0.0174524064372836));
#89895=DIRECTION('center_axis',(0.,0.0174524064372835,0.999847695156391));
#89896=DIRECTION('ref_axis',(0.,-0.999847695156391,0.0174524064372835));
#89897=DIRECTION('',(0.,-0.999847695156391,0.0174524064372836));
#89898=DIRECTION('center_axis',(0.,-1.,0.));
#89899=DIRECTION('ref_axis',(0.,0.,-1.));
#89900=DIRECTION('',(-0.0174524064372836,-0.999847695156391,0.));
#89901=DIRECTION('center_axis',(-0.999847695156391,0.0174524064372835,0.));
#89902=DIRECTION('ref_axis',(0.0174524064372835,0.999847695156391,0.));
#89903=DIRECTION('',(-0.0174524064372836,-0.999847695156391,0.));
#89904=DIRECTION('center_axis',(0.,-1.,0.));
#89905=DIRECTION('ref_axis',(0.,0.,-1.));
#89906=DIRECTION('',(0.,-0.999847695156391,-0.0174524064372836));
#89907=DIRECTION('center_axis',(0.,0.0174524064372835,-0.999847695156391));
#89908=DIRECTION('ref_axis',(0.,0.999847695156391,0.0174524064372835));
#89909=DIRECTION('center_axis',(0.,-1.,0.));
#89910=DIRECTION('ref_axis',(0.,0.,-1.));
#89911=DIRECTION('',(-1.82804254181044E-16,-0.999847695156391,-0.0174524064372836));
#89912=DIRECTION('',(0.0174524064372836,-0.999847695156391,0.));
#89913=DIRECTION('center_axis',(0.999847695156391,0.0174524064372835,0.));
#89914=DIRECTION('ref_axis',(0.0174524064372835,-0.999847695156391,0.));
#89915=DIRECTION('',(0.0174524064372836,-0.999847695156391,0.));
#89916=DIRECTION('center_axis',(0.,-1.,0.));
#89917=DIRECTION('ref_axis',(0.,0.,-1.));
#89918=DIRECTION('',(0.,-0.999847695156391,0.0174524064372836));
#89919=DIRECTION('center_axis',(0.,0.0174524064372835,0.999847695156391));
#89920=DIRECTION('ref_axis',(0.,-0.999847695156391,0.0174524064372835));
#89921=DIRECTION('',(0.,-0.999847695156391,0.0174524064372836));
#89922=DIRECTION('center_axis',(0.,-1.,0.));
#89923=DIRECTION('ref_axis',(0.,0.,-1.));
#89924=DIRECTION('',(-0.0174524064372836,-0.999847695156391,1.82804254181044E-16));
#89925=DIRECTION('center_axis',(0.,-1.,0.));
#89926=DIRECTION('ref_axis',(0.,0.,-1.));
#89927=DIRECTION('',(0.0174524064372836,-0.999847695156391,0.));
#89928=DIRECTION('',(0.,-0.999847695156391,-0.0174524064372836));
#89929=DIRECTION('center_axis',(0.999847695156391,0.0174524064372835,0.));
#89930=DIRECTION('ref_axis',(0.0174524064372835,-0.999847695156391,0.));
#89931=DIRECTION('',(0.0174524064372836,-0.999847695156391,0.));
#89932=DIRECTION('center_axis',(0.,-1.,0.));
#89933=DIRECTION('ref_axis',(0.,0.,-1.));
#89934=DIRECTION('',(0.,-0.999847695156391,0.0174524064372836));
#89935=DIRECTION('center_axis',(0.,0.0174524064372835,0.999847695156391));
#89936=DIRECTION('ref_axis',(0.,-0.999847695156391,0.0174524064372835));
#89937=DIRECTION('',(0.,-0.999847695156391,0.0174524064372836));
#89938=DIRECTION('center_axis',(0.,-1.,0.));
#89939=DIRECTION('ref_axis',(0.,0.,-1.));
#89940=DIRECTION('',(-0.0174524064372836,-0.999847695156391,0.));
#89941=DIRECTION('center_axis',(-0.999847695156391,0.0174524064372835,0.));
#89942=DIRECTION('ref_axis',(0.0174524064372835,0.999847695156391,0.));
#89943=DIRECTION('',(-0.0174524064372836,-0.999847695156391,0.));
#89944=DIRECTION('center_axis',(0.,-1.,0.));
#89945=DIRECTION('ref_axis',(0.,0.,-1.));
#89946=DIRECTION('',(0.,-0.999847695156391,-0.0174524064372836));
#89947=DIRECTION('center_axis',(0.,0.0174524064372835,-0.999847695156391));
#89948=DIRECTION('ref_axis',(0.,0.999847695156391,0.0174524064372835));
#89949=DIRECTION('center_axis',(0.,-1.,0.));
#89950=DIRECTION('ref_axis',(0.,0.,-1.));
#89951=DIRECTION('',(0.0174524064372836,-0.999847695156391,0.));
#89952=DIRECTION('',(0.,-0.999847695156391,-0.0174524064372836));
#89953=DIRECTION('center_axis',(0.999847695156391,0.0174524064372835,0.));
#89954=DIRECTION('ref_axis',(0.0174524064372835,-0.999847695156391,0.));
#89955=DIRECTION('',(0.0174524064372836,-0.999847695156391,0.));
#89956=DIRECTION('center_axis',(0.,-1.,0.));
#89957=DIRECTION('ref_axis',(0.,0.,-1.));
#89958=DIRECTION('',(0.,-0.999847695156391,0.0174524064372836));
#89959=DIRECTION('center_axis',(0.,0.0174524064372835,0.999847695156391));
#89960=DIRECTION('ref_axis',(0.,-0.999847695156391,0.0174524064372835));
#89961=DIRECTION('',(0.,-0.999847695156391,0.0174524064372836));
#89962=DIRECTION('center_axis',(0.,-1.,0.));
#89963=DIRECTION('ref_axis',(0.,0.,-1.));
#89964=DIRECTION('',(-0.0174524064372836,-0.999847695156391,0.));
#89965=DIRECTION('center_axis',(-0.999847695156391,0.0174524064372835,0.));
#89966=DIRECTION('ref_axis',(0.0174524064372835,0.999847695156391,0.));
#89967=DIRECTION('',(-0.0174524064372836,-0.999847695156391,0.));
#89968=DIRECTION('center_axis',(0.,-1.,0.));
#89969=DIRECTION('ref_axis',(0.,0.,-1.));
#89970=DIRECTION('',(0.,-0.999847695156391,-0.0174524064372836));
#89971=DIRECTION('center_axis',(0.,0.0174524064372835,-0.999847695156391));
#89972=DIRECTION('ref_axis',(0.,0.999847695156391,0.0174524064372835));
#89973=DIRECTION('center_axis',(0.,0.0174524064372835,0.999847695156391));
#89974=DIRECTION('ref_axis',(0.,-0.999847695156391,0.0174524064372835));
#89975=DIRECTION('',(0.,-0.999847695156391,0.0174524064372836));
#89976=DIRECTION('',(0.,0.999847695156391,-0.0174524064372832));
#89977=DIRECTION('center_axis',(0.,-1.,0.));
#89978=DIRECTION('ref_axis',(0.,0.,-1.));
#89979=DIRECTION('',(-0.0174524064372836,-0.999847695156391,0.));
#89980=DIRECTION('center_axis',(-0.999847695156391,0.0174524064372835,0.));
#89981=DIRECTION('ref_axis',(0.0174524064372835,0.999847695156391,0.));
#89982=DIRECTION('',(-0.0174524064372836,-0.999847695156391,0.));
#89983=DIRECTION('center_axis',(0.,-1.,0.));
#89984=DIRECTION('ref_axis',(0.,0.,-1.));
#89985=DIRECTION('',(0.,-0.999847695156391,-0.0174524064372836));
#89986=DIRECTION('center_axis',(0.,0.0174524064372835,-0.999847695156391));
#89987=DIRECTION('ref_axis',(0.,0.999847695156391,0.0174524064372835));
#89988=DIRECTION('',(0.,-0.999847695156391,-0.0174524064372835));
#89989=DIRECTION('center_axis',(0.,-1.,0.));
#89990=DIRECTION('ref_axis',(0.,0.,-1.));
#89991=DIRECTION('',(0.0174524064372836,-0.999847695156391,0.));
#89992=DIRECTION('',(0.,-0.999847695156391,-0.0174524064372836));
#89993=DIRECTION('center_axis',(0.999847695156391,0.0174524064372835,0.));
#89994=DIRECTION('ref_axis',(0.0174524064372835,-0.999847695156391,0.));
#89995=DIRECTION('',(0.0174524064372836,-0.999847695156391,0.));
#89996=DIRECTION('center_axis',(0.,-1.,0.));
#89997=DIRECTION('ref_axis',(0.,0.,-1.));
#89998=DIRECTION('',(0.,-0.999847695156391,0.0174524064372836));
#89999=DIRECTION('center_axis',(0.,0.0174524064372835,0.999847695156391));
#90000=DIRECTION('ref_axis',(0.,-0.999847695156391,0.0174524064372835));
#90001=DIRECTION('',(0.,-0.999847695156391,0.0174524064372836));
#90002=DIRECTION('center_axis',(0.,-1.,0.));
#90003=DIRECTION('ref_axis',(0.,0.,-1.));
#90004=DIRECTION('',(-0.0174524064372836,-0.999847695156391,0.));
#90005=DIRECTION('center_axis',(-0.999847695156391,0.0174524064372835,0.));
#90006=DIRECTION('ref_axis',(0.0174524064372835,0.999847695156391,0.));
#90007=DIRECTION('',(-0.0174524064372836,-0.999847695156391,0.));
#90008=DIRECTION('center_axis',(0.,-1.,0.));
#90009=DIRECTION('ref_axis',(0.,0.,-1.));
#90010=DIRECTION('',(0.,-0.999847695156391,-0.0174524064372836));
#90011=DIRECTION('center_axis',(0.,0.0174524064372835,-0.999847695156391));
#90012=DIRECTION('ref_axis',(0.,0.999847695156391,0.0174524064372835));
#90013=DIRECTION('center_axis',(0.,-1.,0.));
#90014=DIRECTION('ref_axis',(0.,0.,-1.));
#90015=DIRECTION('',(0.0174524064372836,-0.999847695156391,0.));
#90016=DIRECTION('',(0.,-0.999847695156391,-0.0174524064372836));
#90017=DIRECTION('center_axis',(0.999847695156391,0.0174524064372835,0.));
#90018=DIRECTION('ref_axis',(0.0174524064372835,-0.999847695156391,0.));
#90019=DIRECTION('',(0.0174524064372836,-0.999847695156391,0.));
#90020=DIRECTION('center_axis',(0.,-1.,0.));
#90021=DIRECTION('ref_axis',(0.,0.,-1.));
#90022=DIRECTION('',(0.,-0.999847695156391,0.0174524064372836));
#90023=DIRECTION('center_axis',(0.,0.0174524064372835,0.999847695156391));
#90024=DIRECTION('ref_axis',(0.,-0.999847695156391,0.0174524064372835));
#90025=DIRECTION('',(0.,-0.999847695156391,0.0174524064372836));
#90026=DIRECTION('center_axis',(0.,-1.,0.));
#90027=DIRECTION('ref_axis',(0.,0.,-1.));
#90028=DIRECTION('',(-0.0174524064372836,-0.999847695156391,0.));
#90029=DIRECTION('center_axis',(-0.999847695156391,0.0174524064372835,0.));
#90030=DIRECTION('ref_axis',(0.0174524064372835,0.999847695156391,0.));
#90031=DIRECTION('',(-0.0174524064372836,-0.999847695156391,0.));
#90032=DIRECTION('center_axis',(0.,-1.,0.));
#90033=DIRECTION('ref_axis',(0.,0.,-1.));
#90034=DIRECTION('',(0.,-0.999847695156391,-0.0174524064372836));
#90035=DIRECTION('center_axis',(0.,0.0174524064372835,-0.999847695156391));
#90036=DIRECTION('ref_axis',(0.,0.999847695156391,0.0174524064372835));
#90037=DIRECTION('center_axis',(0.,-1.,0.));
#90038=DIRECTION('ref_axis',(0.,0.,-1.));
#90039=DIRECTION('',(-1.82804254181044E-16,-0.999847695156391,-0.0174524064372836));
#90040=DIRECTION('',(0.0174524064372836,-0.999847695156391,0.));
#90041=DIRECTION('center_axis',(0.999847695156391,0.0174524064372835,0.));
#90042=DIRECTION('ref_axis',(0.0174524064372835,-0.999847695156391,0.));
#90043=DIRECTION('',(0.0174524064372836,-0.999847695156391,0.));
#90044=DIRECTION('center_axis',(0.,-1.,0.));
#90045=DIRECTION('ref_axis',(0.,0.,-1.));
#90046=DIRECTION('',(0.,-0.999847695156391,0.0174524064372836));
#90047=DIRECTION('center_axis',(0.,0.0174524064372835,0.999847695156391));
#90048=DIRECTION('ref_axis',(0.,-0.999847695156391,0.0174524064372835));
#90049=DIRECTION('',(0.,-0.999847695156391,0.0174524064372836));
#90050=DIRECTION('center_axis',(0.,-1.,0.));
#90051=DIRECTION('ref_axis',(0.,0.,-1.));
#90052=DIRECTION('',(-0.0174524064372836,-0.999847695156391,1.82804254181044E-16));
#90053=DIRECTION('center_axis',(0.,-1.,0.));
#90054=DIRECTION('ref_axis',(0.,0.,-1.));
#90055=DIRECTION('',(0.0174524064372836,-0.999847695156391,0.));
#90056=DIRECTION('',(0.,-0.999847695156391,-0.0174524064372836));
#90057=DIRECTION('center_axis',(0.999847695156391,0.0174524064372835,0.));
#90058=DIRECTION('ref_axis',(0.0174524064372835,-0.999847695156391,0.));
#90059=DIRECTION('',(0.0174524064372836,-0.999847695156391,0.));
#90060=DIRECTION('center_axis',(0.,-1.,0.));
#90061=DIRECTION('ref_axis',(0.,0.,-1.));
#90062=DIRECTION('',(0.,-0.999847695156391,0.0174524064372836));
#90063=DIRECTION('center_axis',(0.,0.0174524064372835,0.999847695156391));
#90064=DIRECTION('ref_axis',(0.,-0.999847695156391,0.0174524064372835));
#90065=DIRECTION('',(0.,-0.999847695156391,0.0174524064372836));
#90066=DIRECTION('center_axis',(0.,-1.,0.));
#90067=DIRECTION('ref_axis',(0.,0.,-1.));
#90068=DIRECTION('',(-0.0174524064372836,-0.999847695156391,0.));
#90069=DIRECTION('center_axis',(-0.999847695156391,0.0174524064372835,0.));
#90070=DIRECTION('ref_axis',(0.0174524064372835,0.999847695156391,0.));
#90071=DIRECTION('',(-0.0174524064372836,-0.999847695156391,0.));
#90072=DIRECTION('center_axis',(0.,-1.,0.));
#90073=DIRECTION('ref_axis',(0.,0.,-1.));
#90074=DIRECTION('',(0.,-0.999847695156391,-0.0174524064372836));
#90075=DIRECTION('center_axis',(0.,0.0174524064372835,-0.999847695156391));
#90076=DIRECTION('ref_axis',(0.,0.999847695156391,0.0174524064372835));
#90077=DIRECTION('center_axis',(0.,-1.,0.));
#90078=DIRECTION('ref_axis',(0.,0.,-1.));
#90079=DIRECTION('',(0.0174524064372836,-0.999847695156391,0.));
#90080=DIRECTION('',(0.,-0.999847695156391,-0.0174524064372836));
#90081=DIRECTION('center_axis',(0.999847695156391,0.0174524064372835,0.));
#90082=DIRECTION('ref_axis',(0.0174524064372835,-0.999847695156391,0.));
#90083=DIRECTION('',(0.0174524064372836,-0.999847695156391,0.));
#90084=DIRECTION('center_axis',(0.,-1.,0.));
#90085=DIRECTION('ref_axis',(0.,0.,-1.));
#90086=DIRECTION('',(0.,-0.999847695156391,0.0174524064372836));
#90087=DIRECTION('center_axis',(0.,0.0174524064372835,0.999847695156391));
#90088=DIRECTION('ref_axis',(0.,-0.999847695156391,0.0174524064372835));
#90089=DIRECTION('',(0.,-0.999847695156391,0.0174524064372836));
#90090=DIRECTION('center_axis',(0.,-1.,0.));
#90091=DIRECTION('ref_axis',(0.,0.,-1.));
#90092=DIRECTION('',(-0.0174524064372836,-0.999847695156391,0.));
#90093=DIRECTION('center_axis',(-0.999847695156391,0.0174524064372835,0.));
#90094=DIRECTION('ref_axis',(0.0174524064372835,0.999847695156391,0.));
#90095=DIRECTION('',(-0.0174524064372836,-0.999847695156391,0.));
#90096=DIRECTION('center_axis',(0.,-1.,0.));
#90097=DIRECTION('ref_axis',(0.,0.,-1.));
#90098=DIRECTION('',(0.,-0.999847695156391,-0.0174524064372836));
#90099=DIRECTION('center_axis',(0.,0.0174524064372835,-0.999847695156391));
#90100=DIRECTION('ref_axis',(0.,0.999847695156391,0.0174524064372835));
#90101=DIRECTION('center_axis',(0.,-1.,0.));
#90102=DIRECTION('ref_axis',(0.,0.,-1.));
#90103=DIRECTION('',(-0.0174524064372836,-0.999847695156391,0.));
#90104=DIRECTION('center_axis',(-0.999847695156391,0.0174524064372835,0.));
#90105=DIRECTION('ref_axis',(0.0174524064372835,0.999847695156391,0.));
#90106=DIRECTION('',(0.0174363355322247,0.998926993621575,0.0429049602886386));
#90107=DIRECTION('center_axis',(0.,-1.,0.));
#90108=DIRECTION('ref_axis',(0.,0.,-1.));
#90109=DIRECTION('',(0.0174524064372836,-0.999847695156391,0.));
#90110=DIRECTION('',(0.,-0.999847695156391,-0.0174524064372836));
#90111=DIRECTION('center_axis',(0.999847695156391,0.0174524064372835,0.));
#90112=DIRECTION('ref_axis',(0.0174524064372835,-0.999847695156391,0.));
#90113=DIRECTION('',(0.0174524064372836,-0.999847695156391,0.));
#90114=DIRECTION('center_axis',(0.,-1.,0.));
#90115=DIRECTION('ref_axis',(0.,0.,-1.));
#90116=DIRECTION('',(0.,-0.999847695156391,0.0174524064372836));
#90117=DIRECTION('center_axis',(0.,0.0174524064372835,0.999847695156391));
#90118=DIRECTION('ref_axis',(0.,-0.999847695156391,0.0174524064372835));
#90119=DIRECTION('',(0.,-0.999847695156391,0.0174524064372836));
#90120=DIRECTION('center_axis',(0.,-1.,0.));
#90121=DIRECTION('ref_axis',(0.,0.,-1.));
#90122=DIRECTION('',(-0.0174524064372836,-0.999847695156391,0.));
#90123=DIRECTION('center_axis',(-0.999847695156391,0.0174524064372835,0.));
#90124=DIRECTION('ref_axis',(0.0174524064372835,0.999847695156391,0.));
#90125=DIRECTION('',(-0.0174524064372836,-0.999847695156391,0.));
#90126=DIRECTION('center_axis',(0.,-1.,0.));
#90127=DIRECTION('ref_axis',(0.,0.,-1.));
#90128=DIRECTION('',(0.,-0.999847695156391,-0.0174524064372836));
#90129=DIRECTION('center_axis',(0.,0.0174524064372835,-0.999847695156391));
#90130=DIRECTION('ref_axis',(0.,0.999847695156391,0.0174524064372835));
#90131=DIRECTION('center_axis',(0.,-1.,0.));
#90132=DIRECTION('ref_axis',(0.,0.,-1.));
#90133=DIRECTION('',(0.0174524064372836,-0.999847695156391,0.));
#90134=DIRECTION('',(0.,-0.999847695156391,-0.0174524064372836));
#90135=DIRECTION('center_axis',(0.999847695156391,0.0174524064372835,0.));
#90136=DIRECTION('ref_axis',(0.0174524064372835,-0.999847695156391,0.));
#90137=DIRECTION('',(0.0174524064372836,-0.999847695156391,0.));
#90138=DIRECTION('center_axis',(0.,-1.,0.));
#90139=DIRECTION('ref_axis',(0.,0.,-1.));
#90140=DIRECTION('',(0.,-0.999847695156391,0.0174524064372836));
#90141=DIRECTION('center_axis',(0.,0.0174524064372835,0.999847695156391));
#90142=DIRECTION('ref_axis',(0.,-0.999847695156391,0.0174524064372835));
#90143=DIRECTION('',(0.,-0.999847695156391,0.0174524064372836));
#90144=DIRECTION('center_axis',(0.,-1.,0.));
#90145=DIRECTION('ref_axis',(0.,0.,-1.));
#90146=DIRECTION('',(-0.0174524064372836,-0.999847695156391,0.));
#90147=DIRECTION('center_axis',(-0.999847695156391,0.0174524064372835,0.));
#90148=DIRECTION('ref_axis',(0.0174524064372835,0.999847695156391,0.));
#90149=DIRECTION('',(-0.0174524064372836,-0.999847695156391,0.));
#90150=DIRECTION('center_axis',(0.,-1.,0.));
#90151=DIRECTION('ref_axis',(0.,0.,-1.));
#90152=DIRECTION('',(0.,-0.999847695156391,-0.0174524064372836));
#90153=DIRECTION('center_axis',(0.,0.0174524064372835,-0.999847695156391));
#90154=DIRECTION('ref_axis',(0.,0.999847695156391,0.0174524064372835));
#90155=DIRECTION('center_axis',(0.,0.0174524064372835,0.999847695156391));
#90156=DIRECTION('ref_axis',(0.,-0.999847695156391,0.0174524064372835));
#90157=DIRECTION('',(0.,-0.999847695156391,0.0174524064372836));
#90158=DIRECTION('',(0.,0.999847695156391,-0.0174524064372843));
#90159=DIRECTION('center_axis',(0.,-1.,0.));
#90160=DIRECTION('ref_axis',(0.,0.,-1.));
#90161=DIRECTION('',(-0.0174524064372836,-0.999847695156391,0.));
#90162=DIRECTION('center_axis',(-0.999847695156391,0.0174524064372835,0.));
#90163=DIRECTION('ref_axis',(0.0174524064372835,0.999847695156391,0.));
#90164=DIRECTION('',(-0.0174524064372836,-0.999847695156391,0.));
#90165=DIRECTION('center_axis',(0.,-1.,0.));
#90166=DIRECTION('ref_axis',(0.,0.,-1.));
#90167=DIRECTION('',(0.,-0.999847695156391,-0.0174524064372836));
#90168=DIRECTION('center_axis',(0.,0.0174524064372835,-0.999847695156391));
#90169=DIRECTION('ref_axis',(0.,0.999847695156391,0.0174524064372835));
#90170=DIRECTION('',(0.,-0.999847695156391,-0.0174524064372835));
#90171=DIRECTION('center_axis',(0.,-1.,0.));
#90172=DIRECTION('ref_axis',(0.,0.,-1.));
#90173=DIRECTION('',(-1.82804254181044E-16,-0.999847695156391,-0.0174524064372836));
#90174=DIRECTION('',(0.0174524064372836,-0.999847695156391,0.));
#90175=DIRECTION('center_axis',(0.999847695156391,0.0174524064372835,0.));
#90176=DIRECTION('ref_axis',(0.0174524064372835,-0.999847695156391,0.));
#90177=DIRECTION('',(0.0174524064372836,-0.999847695156391,0.));
#90178=DIRECTION('center_axis',(0.,-1.,0.));
#90179=DIRECTION('ref_axis',(0.,0.,-1.));
#90180=DIRECTION('',(0.,-0.999847695156391,0.0174524064372836));
#90181=DIRECTION('center_axis',(0.,0.0174524064372835,0.999847695156391));
#90182=DIRECTION('ref_axis',(0.,-0.999847695156391,0.0174524064372835));
#90183=DIRECTION('',(0.,-0.999847695156391,0.0174524064372836));
#90184=DIRECTION('center_axis',(0.,-1.,0.));
#90185=DIRECTION('ref_axis',(0.,0.,-1.));
#90186=DIRECTION('',(-0.0174524064372836,-0.999847695156391,1.82804254181044E-16));
#90187=DIRECTION('center_axis',(0.999847695156391,0.0174524064372835,0.));
#90188=DIRECTION('ref_axis',(0.0174524064372835,-0.999847695156391,0.));
#90189=DIRECTION('',(0.0174524064372836,-0.999847695156391,0.));
#90190=DIRECTION('',(-0.0174524064372843,0.999847695156391,0.));
#90191=DIRECTION('center_axis',(0.,-1.,0.));
#90192=DIRECTION('ref_axis',(0.,0.,-1.));
#90193=DIRECTION('',(0.,-0.999847695156391,0.0174524064372836));
#90194=DIRECTION('center_axis',(0.,0.0174524064372835,0.999847695156391));
#90195=DIRECTION('ref_axis',(0.,-0.999847695156391,0.0174524064372835));
#90196=DIRECTION('',(0.,-0.999847695156391,0.0174524064372836));
#90197=DIRECTION('center_axis',(0.,-1.,0.));
#90198=DIRECTION('ref_axis',(0.,0.,-1.));
#90199=DIRECTION('',(-0.0174524064372836,-0.999847695156391,1.82804254181044E-16));
#90200=DIRECTION('center_axis',(0.,-1.,0.));
#90201=DIRECTION('ref_axis',(0.,0.,-1.));
#90202=DIRECTION('',(0.0117467605297204,-0.999847695156391,-0.012907366404869));
#90203=DIRECTION('',(0.0129073664048688,-0.999847695156391,-0.0117467605297205));
#90204=DIRECTION('center_axis',(0.,-1.,0.));
#90205=DIRECTION('ref_axis',(0.,0.,-1.));
#90206=DIRECTION('',(-0.0139643753538676,0.999847695156391,0.0104681761271213));
#90207=DIRECTION('',(0.0149254214170441,-0.999847695156391,-0.00904534609485889));
#90208=DIRECTION('center_axis',(0.,1.,0.));
#90209=DIRECTION('ref_axis',(0.,0.,1.));
#90210=DIRECTION('center_axis',(0.,-1.,0.));
#90211=DIRECTION('ref_axis',(0.,0.,-1.));
#90212=DIRECTION('',(0.0169476514197658,-0.999847695156391,-0.00416696553936385));
#90213=DIRECTION('',(-0.0165330177499319,0.999847695156391,0.00558979557162625));
#90214=DIRECTION('center_axis',(0.,-1.,0.));
#90215=DIRECTION('ref_axis',(0.,0.,-1.));
#90216=DIRECTION('',(-0.0171656685490056,0.999847695156391,0.00315060529387873));
#90217=DIRECTION('',(0.017366671618289,-0.999847695156391,-0.00172777526161631));
#90218=DIRECTION('center_axis',(-1.04728487079716E-14,0.0174524064372835,
-0.999847695156391));
#90219=DIRECTION('ref_axis',(-1.82804254181044E-16,-0.999847695156391,-0.0174524064372835));
#90220=DIRECTION('',(-1.82804254181044E-16,-0.999847695156391,-0.0174524064372836));
#90221=DIRECTION('center_axis',(-1.04728487079716E-14,0.0174524064372835,
-0.999847695156391));
#90222=DIRECTION('ref_axis',(-1.82804254181044E-16,-0.999847695156391,-0.0174524064372835));
#90223=DIRECTION('',(-1.82804254181044E-16,-0.999847695156391,-0.0174524064372836));
#90224=DIRECTION('',(-1.82804254181044E-16,-0.999847695156391,-0.0174524064372836));
#90225=DIRECTION('center_axis',(1.04728487079716E-14,0.0174524064372835,
0.999847695156391));
#90226=DIRECTION('ref_axis',(-1.82804254181044E-16,0.999847695156391,-0.0174524064372835));
#90227=DIRECTION('',(1.82804254181044E-16,-0.999847695156391,0.0174524064372836));
#90228=DIRECTION('',(1.82804254181044E-16,-0.999847695156391,0.0174524064372836));
#90229=DIRECTION('center_axis',(0.,-1.,0.));
#90230=DIRECTION('ref_axis',(1.,0.,-1.04083408558608E-14));
#90231=DIRECTION('',(0.0174524064372836,-0.999847695156391,-1.82804254181044E-16));
#90232=DIRECTION('center_axis',(0.,-1.,0.));
#90233=DIRECTION('ref_axis',(1.,0.,-1.04083408558608E-14));
#90234=DIRECTION('',(0.0174524064372836,-0.999847695156391,-1.82804254181044E-16));
#90235=DIRECTION('center_axis',(0.999847695156391,0.0174524064372835,-1.04728487079716E-14));
#90236=DIRECTION('ref_axis',(-0.0174524064372835,0.999847695156391,1.82804254181044E-16));
#90237=DIRECTION('center_axis',(1.04728487079716E-14,0.0174524064372835,
0.999847695156391));
#90238=DIRECTION('ref_axis',(-1.82804254181044E-16,0.999847695156391,-0.0174524064372835));
#90239=DIRECTION('',(1.82804254181044E-16,-0.999847695156391,0.0174524064372836));
#90240=DIRECTION('',(1.82804254181044E-16,-0.999847695156391,0.0174524064372836));
#90241=DIRECTION('center_axis',(0.,-1.,0.));
#90242=DIRECTION('ref_axis',(1.,0.,0.));
#90243=DIRECTION('',(0.0174524064372836,-0.999847695156391,-1.82804254181044E-16));
#90244=DIRECTION('center_axis',(0.999847695156391,0.0174524064372835,-1.04728487079716E-14));
#90245=DIRECTION('ref_axis',(-0.0174524064372835,0.999847695156391,1.82804254181044E-16));
#90246=DIRECTION('',(0.0174540294492986,-0.999847416824134,0.000707054516478238));
#90247=DIRECTION('center_axis',(-1.04728487079716E-14,0.0174524064372835,
-0.999847695156391));
#90248=DIRECTION('ref_axis',(-1.82804254181044E-16,-0.999847695156391,-0.0174524064372835));
#90249=DIRECTION('',(-1.82804254181044E-16,-0.999847695156391,-0.0174524064372836));
#90250=DIRECTION('',(-1.82804254181044E-16,-0.999847695156391,-0.0174524064372836));
#90251=DIRECTION('center_axis',(1.04728487079716E-14,0.0174524064372835,
0.999847695156391));
#90252=DIRECTION('ref_axis',(-1.82804254181044E-16,0.999847695156391,-0.0174524064372835));
#90253=DIRECTION('',(1.82804254181044E-16,-0.999847695156391,0.0174524064372836));
#90254=DIRECTION('',(1.82804254181044E-16,-0.999847695156391,0.0174524064372836));
#90255=DIRECTION('center_axis',(0.,-1.,0.));
#90256=DIRECTION('ref_axis',(1.,0.,0.));
#90257=DIRECTION('',(0.0174524064372836,-0.999847695156391,-1.82804254181044E-16));
#90258=DIRECTION('center_axis',(0.,-1.,0.));
#90259=DIRECTION('ref_axis',(1.,0.,0.));
#90260=DIRECTION('',(0.0174524064372836,-0.999847695156391,-1.82804254181044E-16));
#90261=DIRECTION('center_axis',(0.999847695156391,0.0174524064372835,-1.04728487079716E-14));
#90262=DIRECTION('ref_axis',(-0.0174524064372835,0.999847695156391,1.82804254181044E-16));
#90263=DIRECTION('center_axis',(-1.04728487079716E-14,0.0174524064372835,
-0.999847695156391));
#90264=DIRECTION('ref_axis',(-1.82804254181044E-16,-0.999847695156391,-0.0174524064372835));
#90265=DIRECTION('',(-1.82804254181044E-16,-0.999847695156391,-0.0174524064372836));
#90266=DIRECTION('',(-1.82804254181044E-16,-0.999847695156391,-0.0174524064372836));
#90267=DIRECTION('center_axis',(1.04728487079716E-14,0.0174524064372835,
0.999847695156391));
#90268=DIRECTION('ref_axis',(-1.82804254181044E-16,0.999847695156391,-0.0174524064372835));
#90269=DIRECTION('',(1.82804254181044E-16,-0.999847695156391,0.0174524064372836));
#90270=DIRECTION('',(1.82804254181044E-16,-0.999847695156391,0.0174524064372836));
#90271=DIRECTION('center_axis',(0.,-1.,0.));
#90272=DIRECTION('ref_axis',(1.,0.,0.));
#90273=DIRECTION('',(0.0174524064372836,-0.999847695156391,-1.82804254181044E-16));
#90274=DIRECTION('center_axis',(0.,-1.,0.));
#90275=DIRECTION('ref_axis',(1.,0.,-1.38777878078144E-14));
#90276=DIRECTION('',(0.0174524064372836,-0.999847695156391,-1.82804254181044E-16));
#90277=DIRECTION('center_axis',(0.999847695156391,0.0174524064372835,-1.04728487079716E-14));
#90278=DIRECTION('ref_axis',(-0.0174524064372835,0.999847695156391,1.82804254181044E-16));
#90279=DIRECTION('center_axis',(-1.04728487079716E-14,0.0174524064372835,
-0.999847695156391));
#90280=DIRECTION('ref_axis',(-1.82804254181044E-16,-0.999847695156391,-0.0174524064372835));
#90281=DIRECTION('',(-1.82804254181044E-16,-0.999847695156391,-0.0174524064372836));
#90282=DIRECTION('',(-1.82804254181044E-16,-0.999847695156391,-0.0174524064372836));
#90283=DIRECTION('center_axis',(1.04728487079716E-14,0.0174524064372835,
0.999847695156391));
#90284=DIRECTION('ref_axis',(-1.82804254181044E-16,0.999847695156391,-0.0174524064372835));
#90285=DIRECTION('',(1.82804254181044E-16,-0.999847695156391,0.0174524064372836));
#90286=DIRECTION('',(1.82804254181044E-16,-0.999847695156391,0.0174524064372836));
#90287=DIRECTION('center_axis',(0.,-1.,0.));
#90288=DIRECTION('ref_axis',(1.,0.,-1.38777878078145E-14));
#90289=DIRECTION('',(0.0174524064372836,-0.999847695156391,-1.82804254181044E-16));
#90290=DIRECTION('center_axis',(0.,-1.,0.));
#90291=DIRECTION('ref_axis',(1.,0.,-1.38777878078145E-14));
#90292=DIRECTION('',(0.0174524064372836,-0.999847695156391,-1.82804254181044E-16));
#90293=DIRECTION('center_axis',(0.999847695156391,0.0174524064372835,-1.04728487079716E-14));
#90294=DIRECTION('ref_axis',(-0.0174524064372835,0.999847695156391,1.82804254181044E-16));
#90295=DIRECTION('center_axis',(-1.04728487079716E-14,0.0174524064372835,
-0.999847695156391));
#90296=DIRECTION('ref_axis',(-1.82804254181044E-16,-0.999847695156391,-0.0174524064372835));
#90297=DIRECTION('',(-1.82804254181044E-16,-0.999847695156391,-0.0174524064372836));
#90298=DIRECTION('',(-1.82804254181044E-16,-0.999847695156391,-0.0174524064372836));
#90299=DIRECTION('center_axis',(1.04728487079716E-14,0.0174524064372835,
0.999847695156391));
#90300=DIRECTION('ref_axis',(-1.82804254181044E-16,0.999847695156391,-0.0174524064372835));
#90301=DIRECTION('',(1.82804254181044E-16,-0.999847695156391,0.0174524064372836));
#90302=DIRECTION('',(1.82804254181044E-16,-0.999847695156391,0.0174524064372836));
#90303=DIRECTION('center_axis',(0.,-1.,0.));
#90304=DIRECTION('ref_axis',(1.,0.,-1.38777878078145E-14));
#90305=DIRECTION('',(0.0174524064372836,-0.999847695156391,-1.82804254181044E-16));
#90306=DIRECTION('center_axis',(0.,-1.,0.));
#90307=DIRECTION('ref_axis',(1.,0.,-1.38777878078144E-14));
#90308=DIRECTION('',(0.0174524064372836,-0.999847695156391,-1.82804254181044E-16));
#90309=DIRECTION('center_axis',(0.999847695156391,0.0174524064372835,-1.04728487079716E-14));
#90310=DIRECTION('ref_axis',(-0.0174524064372835,0.999847695156391,1.82804254181044E-16));
#90311=DIRECTION('center_axis',(-1.04728487079716E-14,0.0174524064372835,
-0.999847695156391));
#90312=DIRECTION('ref_axis',(-1.82804254181044E-16,-0.999847695156391,-0.0174524064372835));
#90313=DIRECTION('',(-1.82804254181044E-16,-0.999847695156391,-0.0174524064372836));
#90314=DIRECTION('',(-1.82804254181044E-16,-0.999847695156391,-0.0174524064372836));
#90315=DIRECTION('center_axis',(1.04728487079716E-14,0.0174524064372835,
0.999847695156391));
#90316=DIRECTION('ref_axis',(-1.82804254181044E-16,0.999847695156391,-0.0174524064372835));
#90317=DIRECTION('',(1.82804254181044E-16,-0.999847695156391,0.0174524064372836));
#90318=DIRECTION('',(1.82804254181044E-16,-0.999847695156391,0.0174524064372836));
#90319=DIRECTION('center_axis',(0.,-1.,0.));
#90320=DIRECTION('ref_axis',(1.,0.,-1.38777878078145E-14));
#90321=DIRECTION('',(0.0174524064372836,-0.999847695156391,-1.82804254181044E-16));
#90322=DIRECTION('center_axis',(0.,-1.,0.));
#90323=DIRECTION('ref_axis',(1.,0.,-1.38777878078145E-14));
#90324=DIRECTION('',(0.0174524064372836,-0.999847695156391,-1.82804254181044E-16));
#90325=DIRECTION('center_axis',(0.999847695156391,0.0174524064372835,-1.04728487079716E-14));
#90326=DIRECTION('ref_axis',(-0.0174524064372835,0.999847695156391,1.82804254181044E-16));
#90327=DIRECTION('center_axis',(-1.04728487079716E-14,0.0174524064372835,
-0.999847695156391));
#90328=DIRECTION('ref_axis',(-1.82804254181044E-16,-0.999847695156391,-0.0174524064372835));
#90329=DIRECTION('',(-1.82804254181044E-16,-0.999847695156391,-0.0174524064372836));
#90330=DIRECTION('center_axis',(0.,-1.,0.));
#90331=DIRECTION('ref_axis',(1.,0.,-1.04083408558608E-14));
#90332=DIRECTION('',(-0.0174524064372836,-0.999847695156391,1.82804254181044E-16));
#90333=DIRECTION('center_axis',(-0.999847695156391,0.0174524064372835,1.04728487079716E-14));
#90334=DIRECTION('ref_axis',(-0.0174524064372835,-0.999847695156391,1.82804254181044E-16));
#90335=DIRECTION('center_axis',(0.,-1.,0.));
#90336=DIRECTION('ref_axis',(1.,0.,0.));
#90337=DIRECTION('',(0.0174524064372836,-0.999847695156391,-1.82804254181044E-16));
#90338=DIRECTION('',(-1.82804254181044E-16,-0.999847695156391,-0.0174524064372836));
#90339=DIRECTION('center_axis',(-1.04728487079716E-14,0.0174524064372835,
-0.999847695156391));
#90340=DIRECTION('ref_axis',(-1.82804254181044E-16,-0.999847695156391,-0.0174524064372835));
#90341=DIRECTION('',(-1.82804254181044E-16,-0.999847695156391,-0.0174524064372836));
#90342=DIRECTION('center_axis',(0.,-1.,0.));
#90343=DIRECTION('ref_axis',(1.,0.,0.));
#90344=DIRECTION('',(-0.0174524064372836,-0.999847695156391,1.82804254181044E-16));
#90345=DIRECTION('center_axis',(-0.999847695156391,0.0174524064372835,1.04728487079716E-14));
#90346=DIRECTION('ref_axis',(-0.0174524064372835,-0.999847695156391,1.82804254181044E-16));
#90347=DIRECTION('',(-0.0174524064372836,-0.999847695156391,1.82804254181044E-16));
#90348=DIRECTION('center_axis',(0.,-1.,0.));
#90349=DIRECTION('ref_axis',(1.,0.,-1.38777878078144E-14));
#90350=DIRECTION('',(1.82804254181044E-16,-0.999847695156391,0.0174524064372836));
#90351=DIRECTION('center_axis',(1.04728487079716E-14,0.0174524064372835,
0.999847695156391));
#90352=DIRECTION('ref_axis',(-1.82804254181044E-16,0.999847695156391,-0.0174524064372835));
#90353=DIRECTION('',(1.82804254181044E-16,-0.999847695156391,0.0174524064372836));
#90354=DIRECTION('center_axis',(0.,-1.,0.));
#90355=DIRECTION('ref_axis',(1.,0.,-1.38777878078145E-14));
#90356=DIRECTION('',(0.0174524064372836,-0.999847695156391,-1.82804254181044E-16));
#90357=DIRECTION('center_axis',(0.999847695156391,0.0174524064372835,-1.04728487079716E-14));
#90358=DIRECTION('ref_axis',(-0.0174524064372835,0.999847695156391,1.82804254181044E-16));
#90359=DIRECTION('center_axis',(0.,-1.,0.));
#90360=DIRECTION('ref_axis',(1.,0.,0.));
#90361=DIRECTION('',(0.0174524064372836,-0.999847695156391,-1.82804254181044E-16));
#90362=DIRECTION('',(-1.82804254181044E-16,-0.999847695156391,-0.0174524064372836));
#90363=DIRECTION('center_axis',(-1.04728487079716E-14,0.0174524064372835,
-0.999847695156391));
#90364=DIRECTION('ref_axis',(-1.82804254181044E-16,-0.999847695156391,-0.0174524064372835));
#90365=DIRECTION('',(-1.82804254181044E-16,-0.999847695156391,-0.0174524064372836));
#90366=DIRECTION('center_axis',(0.,-1.,0.));
#90367=DIRECTION('ref_axis',(1.,0.,0.));
#90368=DIRECTION('',(-0.0174524064372836,-0.999847695156391,1.82804254181044E-16));
#90369=DIRECTION('center_axis',(-0.999847695156391,0.0174524064372835,1.04728487079716E-14));
#90370=DIRECTION('ref_axis',(-0.0174524064372835,-0.999847695156391,1.82804254181044E-16));
#90371=DIRECTION('',(-0.0174524064372836,-0.999847695156391,1.82804254181044E-16));
#90372=DIRECTION('center_axis',(0.,-1.,0.));
#90373=DIRECTION('ref_axis',(1.,0.,0.));
#90374=DIRECTION('',(1.82804254181044E-16,-0.999847695156391,0.0174524064372836));
#90375=DIRECTION('center_axis',(1.04728487079716E-14,0.0174524064372835,
0.999847695156391));
#90376=DIRECTION('ref_axis',(-1.82804254181044E-16,0.999847695156391,-0.0174524064372835));
#90377=DIRECTION('',(1.82804254181044E-16,-0.999847695156391,0.0174524064372836));
#90378=DIRECTION('center_axis',(0.,-1.,0.));
#90379=DIRECTION('ref_axis',(1.,0.,0.));
#90380=DIRECTION('',(0.0174524064372836,-0.999847695156391,-1.82804254181044E-16));
#90381=DIRECTION('center_axis',(0.999847695156391,0.0174524064372835,-1.04728487079716E-14));
#90382=DIRECTION('ref_axis',(-0.0174524064372835,0.999847695156391,1.82804254181044E-16));
#90383=DIRECTION('center_axis',(-0.999847695156391,0.0174524064372835,1.04728487079716E-14));
#90384=DIRECTION('ref_axis',(-0.0174524064372835,-0.999847695156391,1.82804254181044E-16));
#90385=DIRECTION('',(0.0174524064372838,0.999847695156391,-1.82804254181046E-16));
#90386=DIRECTION('',(-0.0174524064372836,-0.999847695156391,1.82804254181044E-16));
#90387=DIRECTION('center_axis',(0.,-1.,0.));
#90388=DIRECTION('ref_axis',(1.,0.,0.));
#90389=DIRECTION('',(1.82804254181044E-16,-0.999847695156391,0.0174524064372836));
#90390=DIRECTION('center_axis',(1.04728487079716E-14,0.0174524064372835,
0.999847695156391));
#90391=DIRECTION('ref_axis',(-1.82804254181044E-16,0.999847695156391,-0.0174524064372835));
#90392=DIRECTION('',(1.82804254181044E-16,-0.999847695156391,0.0174524064372836));
#90393=DIRECTION('center_axis',(0.,-1.,0.));
#90394=DIRECTION('ref_axis',(1.,0.,0.));
#90395=DIRECTION('',(0.0174524064372836,-0.999847695156391,-1.82804254181044E-16));
#90396=DIRECTION('center_axis',(0.999847695156391,0.0174524064372835,-1.04728487079716E-14));
#90397=DIRECTION('ref_axis',(-0.0174524064372835,0.999847695156391,1.82804254181044E-16));
#90398=DIRECTION('',(0.0174524064372835,-0.999847695156391,-1.82804254181044E-16));
#90399=DIRECTION('center_axis',(0.,-1.,0.));
#90400=DIRECTION('ref_axis',(1.,0.,-1.38777878078145E-14));
#90401=DIRECTION('',(0.0174524064372836,-0.999847695156391,-1.82804254181044E-16));
#90402=DIRECTION('',(-1.82804254181044E-16,-0.999847695156391,-0.0174524064372836));
#90403=DIRECTION('center_axis',(-1.04728487079716E-14,0.0174524064372835,
-0.999847695156391));
#90404=DIRECTION('ref_axis',(-1.82804254181044E-16,-0.999847695156391,-0.0174524064372835));
#90405=DIRECTION('',(-1.82804254181044E-16,-0.999847695156391,-0.0174524064372836));
#90406=DIRECTION('center_axis',(0.,-1.,0.));
#90407=DIRECTION('ref_axis',(1.,0.,-1.38777878078144E-14));
#90408=DIRECTION('',(-0.0174524064372836,-0.999847695156391,1.82804254181044E-16));
#90409=DIRECTION('center_axis',(-0.999847695156391,0.0174524064372835,1.04728487079716E-14));
#90410=DIRECTION('ref_axis',(-0.0174524064372835,-0.999847695156391,1.82804254181044E-16));
#90411=DIRECTION('',(-0.0174524064372836,-0.999847695156391,1.82804254181044E-16));
#90412=DIRECTION('center_axis',(0.,-1.,0.));
#90413=DIRECTION('ref_axis',(1.,0.,-1.38777878078144E-14));
#90414=DIRECTION('',(1.82804254181044E-16,-0.999847695156391,0.0174524064372836));
#90415=DIRECTION('center_axis',(1.04728487079716E-14,0.0174524064372835,
0.999847695156391));
#90416=DIRECTION('ref_axis',(-1.82804254181044E-16,0.999847695156391,-0.0174524064372835));
#90417=DIRECTION('',(1.82804254181044E-16,-0.999847695156391,0.0174524064372836));
#90418=DIRECTION('center_axis',(0.,-1.,0.));
#90419=DIRECTION('ref_axis',(1.,0.,-1.38777878078145E-14));
#90420=DIRECTION('',(0.0174524064372836,-0.999847695156391,-1.82804254181044E-16));
#90421=DIRECTION('center_axis',(0.999847695156391,0.0174524064372835,-1.04728487079716E-14));
#90422=DIRECTION('ref_axis',(-0.0174524064372835,0.999847695156391,1.82804254181044E-16));
#90423=DIRECTION('center_axis',(0.,-1.,0.));
#90424=DIRECTION('ref_axis',(1.,0.,-1.38777878078145E-14));
#90425=DIRECTION('',(0.0174524064372836,-0.999847695156391,-1.82804254181044E-16));
#90426=DIRECTION('',(-1.82804254181044E-16,-0.999847695156391,-0.0174524064372836));
#90427=DIRECTION('center_axis',(-1.04728487079716E-14,0.0174524064372835,
-0.999847695156391));
#90428=DIRECTION('ref_axis',(-1.82804254181044E-16,-0.999847695156391,-0.0174524064372835));
#90429=DIRECTION('',(-1.82804254181044E-16,-0.999847695156391,-0.0174524064372836));
#90430=DIRECTION('center_axis',(0.,-1.,0.));
#90431=DIRECTION('ref_axis',(1.,0.,-1.38777878078144E-14));
#90432=DIRECTION('',(-0.0174524064372836,-0.999847695156391,1.82804254181044E-16));
#90433=DIRECTION('center_axis',(-0.999847695156391,0.0174524064372835,1.04728487079716E-14));
#90434=DIRECTION('ref_axis',(-0.0174524064372835,-0.999847695156391,1.82804254181044E-16));
#90435=DIRECTION('',(-0.0174524064372836,-0.999847695156391,1.82804254181044E-16));
#90436=DIRECTION('center_axis',(0.,-1.,0.));
#90437=DIRECTION('ref_axis',(1.,0.,-1.38777878078144E-14));
#90438=DIRECTION('',(1.82804254181044E-16,-0.999847695156391,0.0174524064372836));
#90439=DIRECTION('center_axis',(1.04728487079716E-14,0.0174524064372835,
0.999847695156391));
#90440=DIRECTION('ref_axis',(-1.82804254181044E-16,0.999847695156391,-0.0174524064372835));
#90441=DIRECTION('',(1.82804254181044E-16,-0.999847695156391,0.0174524064372836));
#90442=DIRECTION('center_axis',(0.,-1.,0.));
#90443=DIRECTION('ref_axis',(1.,0.,-1.38777878078144E-14));
#90444=DIRECTION('',(0.0174524064372836,-0.999847695156391,-1.82804254181044E-16));
#90445=DIRECTION('center_axis',(0.999847695156391,0.0174524064372835,-1.04728487079716E-14));
#90446=DIRECTION('ref_axis',(-0.0174524064372835,0.999847695156391,1.82804254181044E-16));
#90447=DIRECTION('center_axis',(0.,-1.,0.));
#90448=DIRECTION('ref_axis',(1.,0.,-1.38777878078144E-14));
#90449=DIRECTION('',(0.0174524064372836,-0.999847695156391,-1.82804254181044E-16));
#90450=DIRECTION('',(-1.82804254181044E-16,-0.999847695156391,-0.0174524064372836));
#90451=DIRECTION('center_axis',(-1.04728487079716E-14,0.0174524064372835,
-0.999847695156391));
#90452=DIRECTION('ref_axis',(-1.82804254181044E-16,-0.999847695156391,-0.0174524064372835));
#90453=DIRECTION('',(-1.82804254181044E-16,-0.999847695156391,-0.0174524064372836));
#90454=DIRECTION('center_axis',(0.,-1.,0.));
#90455=DIRECTION('ref_axis',(1.,0.,-1.38777878078144E-14));
#90456=DIRECTION('',(-0.0174524064372836,-0.999847695156391,1.82804254181044E-16));
#90457=DIRECTION('center_axis',(-0.999847695156391,0.0174524064372835,1.04728487079716E-14));
#90458=DIRECTION('ref_axis',(-0.0174524064372835,-0.999847695156391,1.82804254181044E-16));
#90459=DIRECTION('',(-0.0174524064372836,-0.999847695156391,1.82804254181044E-16));
#90460=DIRECTION('center_axis',(0.,-1.,0.));
#90461=DIRECTION('ref_axis',(1.,0.,-1.38777878078144E-14));
#90462=DIRECTION('',(1.82804254181044E-16,-0.999847695156391,0.0174524064372836));
#90463=DIRECTION('center_axis',(1.04728487079716E-14,0.0174524064372835,
0.999847695156391));
#90464=DIRECTION('ref_axis',(-1.82804254181044E-16,0.999847695156391,-0.0174524064372835));
#90465=DIRECTION('',(1.82804254181044E-16,-0.999847695156391,0.0174524064372836));
#90466=DIRECTION('center_axis',(0.,-1.,0.));
#90467=DIRECTION('ref_axis',(1.,0.,-1.38777878078144E-14));
#90468=DIRECTION('',(0.0174524064372836,-0.999847695156391,-1.82804254181044E-16));
#90469=DIRECTION('center_axis',(0.999847695156391,0.0174524064372835,-1.04728487079716E-14));
#90470=DIRECTION('ref_axis',(-0.0174524064372835,0.999847695156391,1.82804254181044E-16));
#90471=DIRECTION('center_axis',(-1.04728487079716E-14,0.0174524064372835,
-0.999847695156391));
#90472=DIRECTION('ref_axis',(-1.82804254181044E-16,-0.999847695156391,-0.0174524064372835));
#90473=DIRECTION('',(-1.82804254181044E-16,-0.999847695156391,-0.0174524064372836));
#90474=DIRECTION('center_axis',(0.,-1.,0.));
#90475=DIRECTION('ref_axis',(1.,0.,-1.38777878078144E-14));
#90476=DIRECTION('',(-0.0174524064372836,-0.999847695156391,1.82804254181044E-16));
#90477=DIRECTION('center_axis',(-0.999847695156391,0.0174524064372835,1.04728487079716E-14));
#90478=DIRECTION('ref_axis',(-0.0174524064372835,-0.999847695156391,1.82804254181044E-16));
#90479=DIRECTION('center_axis',(0.,-1.,0.));
#90480=DIRECTION('ref_axis',(1.,0.,0.));
#90481=DIRECTION('',(0.0174524064372836,-0.999847695156391,-1.82804254181044E-16));
#90482=DIRECTION('',(-1.82804254181044E-16,-0.999847695156391,-0.0174524064372836));
#90483=DIRECTION('center_axis',(-1.04728487079716E-14,0.0174524064372835,
-0.999847695156391));
#90484=DIRECTION('ref_axis',(-1.82804254181044E-16,-0.999847695156391,-0.0174524064372835));
#90485=DIRECTION('',(-1.82804254181044E-16,-0.999847695156391,-0.0174524064372836));
#90486=DIRECTION('center_axis',(0.,-1.,0.));
#90487=DIRECTION('ref_axis',(1.,0.,0.));
#90488=DIRECTION('',(-0.0174524064372836,-0.999847695156391,1.82804254181044E-16));
#90489=DIRECTION('center_axis',(-0.999847695156391,0.0174524064372835,1.04728487079716E-14));
#90490=DIRECTION('ref_axis',(-0.0174524064372835,-0.999847695156391,1.82804254181044E-16));
#90491=DIRECTION('',(-0.0174524064372836,-0.999847695156391,1.82804254181044E-16));
#90492=DIRECTION('center_axis',(0.,-1.,0.));
#90493=DIRECTION('ref_axis',(1.,0.,-1.38777878078144E-14));
#90494=DIRECTION('',(1.82804254181044E-16,-0.999847695156391,0.0174524064372836));
#90495=DIRECTION('center_axis',(1.04728487079716E-14,0.0174524064372835,
0.999847695156391));
#90496=DIRECTION('ref_axis',(-1.82804254181044E-16,0.999847695156391,-0.0174524064372835));
#90497=DIRECTION('',(1.82804254181044E-16,-0.999847695156391,0.0174524064372836));
#90498=DIRECTION('center_axis',(0.,-1.,0.));
#90499=DIRECTION('ref_axis',(1.,0.,-1.38777878078144E-14));
#90500=DIRECTION('',(0.0174524064372836,-0.999847695156391,-1.82804254181044E-16));
#90501=DIRECTION('center_axis',(0.999847695156391,0.0174524064372835,-1.04728487079716E-14));
#90502=DIRECTION('ref_axis',(-0.0174524064372835,0.999847695156391,1.82804254181044E-16));
#90503=DIRECTION('center_axis',(0.,-1.,0.));
#90504=DIRECTION('ref_axis',(1.,0.,0.));
#90505=DIRECTION('',(0.0174524064372836,-0.999847695156391,-1.82804254181044E-16));
#90506=DIRECTION('',(-1.82804254181044E-16,-0.999847695156391,-0.0174524064372836));
#90507=DIRECTION('center_axis',(-1.04728487079716E-14,0.0174524064372835,
-0.999847695156391));
#90508=DIRECTION('ref_axis',(-1.82804254181044E-16,-0.999847695156391,-0.0174524064372835));
#90509=DIRECTION('',(-1.82804254181044E-16,-0.999847695156391,-0.0174524064372836));
#90510=DIRECTION('center_axis',(0.,-1.,0.));
#90511=DIRECTION('ref_axis',(1.,0.,0.));
#90512=DIRECTION('',(-0.0174524064372836,-0.999847695156391,1.82804254181044E-16));
#90513=DIRECTION('center_axis',(-0.999847695156391,0.0174524064372835,1.04728487079716E-14));
#90514=DIRECTION('ref_axis',(-0.0174524064372835,-0.999847695156391,1.82804254181044E-16));
#90515=DIRECTION('',(-0.0174524064372836,-0.999847695156391,1.82804254181044E-16));
#90516=DIRECTION('center_axis',(0.,-1.,0.));
#90517=DIRECTION('ref_axis',(1.,0.,0.));
#90518=DIRECTION('',(1.82804254181044E-16,-0.999847695156391,0.0174524064372836));
#90519=DIRECTION('center_axis',(1.04728487079716E-14,0.0174524064372835,
0.999847695156391));
#90520=DIRECTION('ref_axis',(-1.82804254181044E-16,0.999847695156391,-0.0174524064372835));
#90521=DIRECTION('',(1.82804254181044E-16,-0.999847695156391,0.0174524064372836));
#90522=DIRECTION('center_axis',(0.,-1.,0.));
#90523=DIRECTION('ref_axis',(1.,0.,0.));
#90524=DIRECTION('',(0.0174524064372836,-0.999847695156391,-1.82804254181044E-16));
#90525=DIRECTION('center_axis',(0.999847695156391,0.0174524064372835,-1.04728487079716E-14));
#90526=DIRECTION('ref_axis',(-0.0174524064372835,0.999847695156391,1.82804254181044E-16));
#90527=DIRECTION('center_axis',(-0.999847695156391,0.0174524064372835,1.04728487079716E-14));
#90528=DIRECTION('ref_axis',(-0.0174524064372835,-0.999847695156391,1.82804254181044E-16));
#90529=DIRECTION('',(0.0174524064372832,0.999847695156391,-1.82804254181041E-16));
#90530=DIRECTION('',(-0.0174524064372836,-0.999847695156391,1.82804254181044E-16));
#90531=DIRECTION('center_axis',(0.,-1.,0.));
#90532=DIRECTION('ref_axis',(1.,0.,0.));
#90533=DIRECTION('',(1.82804254181044E-16,-0.999847695156391,0.0174524064372836));
#90534=DIRECTION('center_axis',(1.04728487079716E-14,0.0174524064372835,
0.999847695156391));
#90535=DIRECTION('ref_axis',(-1.82804254181044E-16,0.999847695156391,-0.0174524064372835));
#90536=DIRECTION('',(1.82804254181044E-16,-0.999847695156391,0.0174524064372836));
#90537=DIRECTION('center_axis',(0.,-1.,0.));
#90538=DIRECTION('ref_axis',(1.,0.,0.));
#90539=DIRECTION('',(0.0174524064372836,-0.999847695156391,-1.82804254181044E-16));
#90540=DIRECTION('center_axis',(0.999847695156391,0.0174524064372835,-1.04728487079716E-14));
#90541=DIRECTION('ref_axis',(-0.0174524064372835,0.999847695156391,1.82804254181044E-16));
#90542=DIRECTION('',(0.0174524064372835,-0.999847695156391,-1.82804254181044E-16));
#90543=DIRECTION('center_axis',(0.,-1.,0.));
#90544=DIRECTION('ref_axis',(1.,0.,-1.38777878078144E-14));
#90545=DIRECTION('',(0.0174524064372836,-0.999847695156391,-1.82804254181044E-16));
#90546=DIRECTION('',(-1.82804254181044E-16,-0.999847695156391,-0.0174524064372836));
#90547=DIRECTION('center_axis',(-1.04728487079716E-14,0.0174524064372835,
-0.999847695156391));
#90548=DIRECTION('ref_axis',(-1.82804254181044E-16,-0.999847695156391,-0.0174524064372835));
#90549=DIRECTION('',(-1.82804254181044E-16,-0.999847695156391,-0.0174524064372836));
#90550=DIRECTION('center_axis',(0.,-1.,0.));
#90551=DIRECTION('ref_axis',(1.,0.,-1.38777878078144E-14));
#90552=DIRECTION('',(-0.0174524064372836,-0.999847695156391,1.82804254181044E-16));
#90553=DIRECTION('center_axis',(-0.999847695156391,0.0174524064372835,1.04728487079716E-14));
#90554=DIRECTION('ref_axis',(-0.0174524064372835,-0.999847695156391,1.82804254181044E-16));
#90555=DIRECTION('',(-0.0174524064372836,-0.999847695156391,1.82804254181044E-16));
#90556=DIRECTION('center_axis',(0.,-1.,0.));
#90557=DIRECTION('ref_axis',(1.,0.,-1.38777878078144E-14));
#90558=DIRECTION('',(1.82804254181044E-16,-0.999847695156391,0.0174524064372836));
#90559=DIRECTION('center_axis',(1.04728487079716E-14,0.0174524064372835,
0.999847695156391));
#90560=DIRECTION('ref_axis',(-1.82804254181044E-16,0.999847695156391,-0.0174524064372835));
#90561=DIRECTION('',(1.82804254181044E-16,-0.999847695156391,0.0174524064372836));
#90562=DIRECTION('center_axis',(0.,-1.,0.));
#90563=DIRECTION('ref_axis',(1.,0.,-1.38777878078144E-14));
#90564=DIRECTION('',(0.0174524064372836,-0.999847695156391,-1.82804254181044E-16));
#90565=DIRECTION('center_axis',(0.999847695156391,0.0174524064372835,-1.04728487079716E-14));
#90566=DIRECTION('ref_axis',(-0.0174524064372835,0.999847695156391,1.82804254181044E-16));
#90567=DIRECTION('center_axis',(0.,-1.,0.));
#90568=DIRECTION('ref_axis',(1.,0.,-1.38777878078144E-14));
#90569=DIRECTION('',(0.0174524064372836,-0.999847695156391,-1.82804254181044E-16));
#90570=DIRECTION('',(-1.82804254181044E-16,-0.999847695156391,-0.0174524064372836));
#90571=DIRECTION('center_axis',(-1.04728487079716E-14,0.0174524064372835,
-0.999847695156391));
#90572=DIRECTION('ref_axis',(-1.82804254181044E-16,-0.999847695156391,-0.0174524064372835));
#90573=DIRECTION('',(-1.82804254181044E-16,-0.999847695156391,-0.0174524064372836));
#90574=DIRECTION('center_axis',(0.,-1.,0.));
#90575=DIRECTION('ref_axis',(1.,0.,-1.38777878078144E-14));
#90576=DIRECTION('',(-0.0174524064372836,-0.999847695156391,1.82804254181044E-16));
#90577=DIRECTION('center_axis',(-0.999847695156391,0.0174524064372835,1.04728487079716E-14));
#90578=DIRECTION('ref_axis',(-0.0174524064372835,-0.999847695156391,1.82804254181044E-16));
#90579=DIRECTION('',(-0.0174524064372836,-0.999847695156391,1.82804254181044E-16));
#90580=DIRECTION('center_axis',(0.,-1.,0.));
#90581=DIRECTION('ref_axis',(1.,0.,-1.38777878078144E-14));
#90582=DIRECTION('',(1.82804254181044E-16,-0.999847695156391,0.0174524064372836));
#90583=DIRECTION('center_axis',(1.04728487079716E-14,0.0174524064372835,
0.999847695156391));
#90584=DIRECTION('ref_axis',(-1.82804254181044E-16,0.999847695156391,-0.0174524064372835));
#90585=DIRECTION('',(1.82804254181044E-16,-0.999847695156391,0.0174524064372836));
#90586=DIRECTION('center_axis',(0.,-1.,0.));
#90587=DIRECTION('ref_axis',(1.,0.,-1.38777878078144E-14));
#90588=DIRECTION('',(0.0174524064372836,-0.999847695156391,-1.82804254181044E-16));
#90589=DIRECTION('center_axis',(0.999847695156391,0.0174524064372835,-1.04728487079716E-14));
#90590=DIRECTION('ref_axis',(-0.0174524064372835,0.999847695156391,1.82804254181044E-16));
#90591=DIRECTION('center_axis',(-1.04728487079716E-14,0.0174524064372835,
-0.999847695156391));
#90592=DIRECTION('ref_axis',(-1.82804254181044E-16,-0.999847695156391,-0.0174524064372835));
#90593=DIRECTION('',(-1.82804254181044E-16,-0.999847695156391,-0.0174524064372836));
#90594=DIRECTION('center_axis',(0.,-1.,0.));
#90595=DIRECTION('ref_axis',(1.,0.,-1.38777878078144E-14));
#90596=DIRECTION('',(-0.0174524064372836,-0.999847695156391,1.82804254181044E-16));
#90597=DIRECTION('center_axis',(-0.999847695156391,0.0174524064372835,1.04728487079716E-14));
#90598=DIRECTION('ref_axis',(-0.0174524064372835,-0.999847695156391,1.82804254181044E-16));
#90599=DIRECTION('center_axis',(0.,-1.,0.));
#90600=DIRECTION('ref_axis',(1.,0.,0.));
#90601=DIRECTION('',(0.0174524064372836,-0.999847695156391,-1.82804254181044E-16));
#90602=DIRECTION('',(-1.82804254181044E-16,-0.999847695156391,-0.0174524064372836));
#90603=DIRECTION('center_axis',(-1.04728487079716E-14,0.0174524064372835,
-0.999847695156391));
#90604=DIRECTION('ref_axis',(-1.82804254181044E-16,-0.999847695156391,-0.0174524064372835));
#90605=DIRECTION('',(-1.82804254181044E-16,-0.999847695156391,-0.0174524064372836));
#90606=DIRECTION('center_axis',(0.,-1.,0.));
#90607=DIRECTION('ref_axis',(1.,0.,0.));
#90608=DIRECTION('',(-0.0174524064372836,-0.999847695156391,1.82804254181044E-16));
#90609=DIRECTION('center_axis',(-0.999847695156391,0.0174524064372835,1.04728487079716E-14));
#90610=DIRECTION('ref_axis',(-0.0174524064372835,-0.999847695156391,1.82804254181044E-16));
#90611=DIRECTION('',(-0.0174524064372836,-0.999847695156391,1.82804254181044E-16));
#90612=DIRECTION('center_axis',(0.,-1.,0.));
#90613=DIRECTION('ref_axis',(1.,0.,-1.38777878078144E-14));
#90614=DIRECTION('',(1.82804254181044E-16,-0.999847695156391,0.0174524064372836));
#90615=DIRECTION('center_axis',(1.04728487079716E-14,0.0174524064372835,
0.999847695156391));
#90616=DIRECTION('ref_axis',(-1.82804254181044E-16,0.999847695156391,-0.0174524064372835));
#90617=DIRECTION('',(1.82804254181044E-16,-0.999847695156391,0.0174524064372836));
#90618=DIRECTION('center_axis',(0.,-1.,0.));
#90619=DIRECTION('ref_axis',(1.,0.,-1.38777878078144E-14));
#90620=DIRECTION('',(0.0174524064372836,-0.999847695156391,-1.82804254181044E-16));
#90621=DIRECTION('center_axis',(0.999847695156391,0.0174524064372835,-1.04728487079716E-14));
#90622=DIRECTION('ref_axis',(-0.0174524064372835,0.999847695156391,1.82804254181044E-16));
#90623=DIRECTION('center_axis',(0.,-1.,0.));
#90624=DIRECTION('ref_axis',(1.,0.,0.));
#90625=DIRECTION('',(0.0174524064372836,-0.999847695156391,-1.82804254181044E-16));
#90626=DIRECTION('',(-1.82804254181044E-16,-0.999847695156391,-0.0174524064372836));
#90627=DIRECTION('center_axis',(-1.04728487079716E-14,0.0174524064372835,
-0.999847695156391));
#90628=DIRECTION('ref_axis',(-1.82804254181044E-16,-0.999847695156391,-0.0174524064372835));
#90629=DIRECTION('',(-1.82804254181044E-16,-0.999847695156391,-0.0174524064372836));
#90630=DIRECTION('center_axis',(0.,-1.,0.));
#90631=DIRECTION('ref_axis',(1.,0.,0.));
#90632=DIRECTION('',(-0.0174524064372836,-0.999847695156391,1.82804254181044E-16));
#90633=DIRECTION('center_axis',(-0.999847695156391,0.0174524064372835,1.04728487079716E-14));
#90634=DIRECTION('ref_axis',(-0.0174524064372835,-0.999847695156391,1.82804254181044E-16));
#90635=DIRECTION('',(-0.0174524064372836,-0.999847695156391,1.82804254181044E-16));
#90636=DIRECTION('center_axis',(0.,-1.,0.));
#90637=DIRECTION('ref_axis',(1.,0.,0.));
#90638=DIRECTION('',(1.82804254181044E-16,-0.999847695156391,0.0174524064372836));
#90639=DIRECTION('center_axis',(1.04728487079716E-14,0.0174524064372835,
0.999847695156391));
#90640=DIRECTION('ref_axis',(-1.82804254181044E-16,0.999847695156391,-0.0174524064372835));
#90641=DIRECTION('',(1.82804254181044E-16,-0.999847695156391,0.0174524064372836));
#90642=DIRECTION('center_axis',(0.,-1.,0.));
#90643=DIRECTION('ref_axis',(1.,0.,0.));
#90644=DIRECTION('',(0.0174524064372836,-0.999847695156391,-1.82804254181044E-16));
#90645=DIRECTION('center_axis',(0.999847695156391,0.0174524064372835,-1.04728487079716E-14));
#90646=DIRECTION('ref_axis',(-0.0174524064372835,0.999847695156391,1.82804254181044E-16));
#90647=DIRECTION('center_axis',(0.,-1.,0.));
#90648=DIRECTION('ref_axis',(1.,0.,0.));
#90649=DIRECTION('',(1.82804254181044E-16,-0.999847695156391,0.0174524064372836));
#90650=DIRECTION('center_axis',(1.04728487079716E-14,0.0174524064372835,
0.999847695156391));
#90651=DIRECTION('ref_axis',(-1.82804254181044E-16,0.999847695156391,-0.0174524064372835));
#90652=DIRECTION('',(-0.0429049602886386,0.998926993621575,-0.0174363355321972));
#90653=DIRECTION('center_axis',(0.,-1.,0.));
#90654=DIRECTION('ref_axis',(1.,0.,-1.38777878078144E-14));
#90655=DIRECTION('',(0.0174524064372836,-0.999847695156391,-1.82804254181044E-16));
#90656=DIRECTION('',(-1.82804254181044E-16,-0.999847695156391,-0.0174524064372836));
#90657=DIRECTION('center_axis',(-1.04728487079716E-14,0.0174524064372835,
-0.999847695156391));
#90658=DIRECTION('ref_axis',(-1.82804254181044E-16,-0.999847695156391,-0.0174524064372835));
#90659=DIRECTION('',(-1.82804254181044E-16,-0.999847695156391,-0.0174524064372836));
#90660=DIRECTION('center_axis',(0.,-1.,0.));
#90661=DIRECTION('ref_axis',(1.,0.,-1.38777878078144E-14));
#90662=DIRECTION('',(-0.0174524064372836,-0.999847695156391,1.82804254181044E-16));
#90663=DIRECTION('center_axis',(-0.999847695156391,0.0174524064372835,1.04728487079716E-14));
#90664=DIRECTION('ref_axis',(-0.0174524064372835,-0.999847695156391,1.82804254181044E-16));
#90665=DIRECTION('',(-0.0174524064372836,-0.999847695156391,1.82804254181044E-16));
#90666=DIRECTION('center_axis',(0.,-1.,0.));
#90667=DIRECTION('ref_axis',(1.,0.,-1.38777878078144E-14));
#90668=DIRECTION('',(1.82804254181044E-16,-0.999847695156391,0.0174524064372836));
#90669=DIRECTION('center_axis',(1.04728487079716E-14,0.0174524064372835,
0.999847695156391));
#90670=DIRECTION('ref_axis',(-1.82804254181044E-16,0.999847695156391,-0.0174524064372835));
#90671=DIRECTION('',(1.82804254181044E-16,-0.999847695156391,0.0174524064372836));
#90672=DIRECTION('center_axis',(0.,-1.,0.));
#90673=DIRECTION('ref_axis',(1.,0.,-1.38777878078144E-14));
#90674=DIRECTION('',(0.0174524064372836,-0.999847695156391,-1.82804254181044E-16));
#90675=DIRECTION('center_axis',(0.999847695156391,0.0174524064372835,-1.04728487079716E-14));
#90676=DIRECTION('ref_axis',(-0.0174524064372835,0.999847695156391,1.82804254181044E-16));
#90677=DIRECTION('center_axis',(0.,-1.,0.));
#90678=DIRECTION('ref_axis',(1.,0.,0.));
#90679=DIRECTION('',(0.0174524064372836,-0.999847695156391,-1.82804254181044E-16));
#90680=DIRECTION('',(-1.82804254181044E-16,-0.999847695156391,-0.0174524064372836));
#90681=DIRECTION('center_axis',(-1.04728487079716E-14,0.0174524064372835,
-0.999847695156391));
#90682=DIRECTION('ref_axis',(-1.82804254181044E-16,-0.999847695156391,-0.0174524064372835));
#90683=DIRECTION('',(-1.82804254181044E-16,-0.999847695156391,-0.0174524064372836));
#90684=DIRECTION('center_axis',(0.,-1.,0.));
#90685=DIRECTION('ref_axis',(1.,0.,0.));
#90686=DIRECTION('',(-0.0174524064372836,-0.999847695156391,1.82804254181044E-16));
#90687=DIRECTION('center_axis',(-0.999847695156391,0.0174524064372835,1.04728487079716E-14));
#90688=DIRECTION('ref_axis',(-0.0174524064372835,-0.999847695156391,1.82804254181044E-16));
#90689=DIRECTION('',(-0.0174524064372836,-0.999847695156391,1.82804254181044E-16));
#90690=DIRECTION('center_axis',(0.,-1.,0.));
#90691=DIRECTION('ref_axis',(1.,0.,-1.38777878078144E-14));
#90692=DIRECTION('',(1.82804254181044E-16,-0.999847695156391,0.0174524064372836));
#90693=DIRECTION('center_axis',(1.04728487079716E-14,0.0174524064372835,
0.999847695156391));
#90694=DIRECTION('ref_axis',(-1.82804254181044E-16,0.999847695156391,-0.0174524064372835));
#90695=DIRECTION('',(1.82804254181044E-16,-0.999847695156391,0.0174524064372836));
#90696=DIRECTION('center_axis',(0.,-1.,0.));
#90697=DIRECTION('ref_axis',(1.,0.,-1.38777878078144E-14));
#90698=DIRECTION('',(0.0174524064372836,-0.999847695156391,-1.82804254181044E-16));
#90699=DIRECTION('center_axis',(0.999847695156391,0.0174524064372835,-1.04728487079716E-14));
#90700=DIRECTION('ref_axis',(-0.0174524064372835,0.999847695156391,1.82804254181044E-16));
#90701=DIRECTION('center_axis',(-0.999847695156391,0.0174524064372835,1.04728487079716E-14));
#90702=DIRECTION('ref_axis',(-0.0174524064372835,-0.999847695156391,1.82804254181044E-16));
#90703=DIRECTION('',(0.0174524064372843,0.999847695156391,-1.82804254181052E-16));
#90704=DIRECTION('',(-0.0174524064372836,-0.999847695156391,1.82804254181044E-16));
#90705=DIRECTION('center_axis',(0.,-1.,0.));
#90706=DIRECTION('ref_axis',(1.,0.,0.));
#90707=DIRECTION('',(1.82804254181044E-16,-0.999847695156391,0.0174524064372836));
#90708=DIRECTION('center_axis',(1.04728487079716E-14,0.0174524064372835,
0.999847695156391));
#90709=DIRECTION('ref_axis',(-1.82804254181044E-16,0.999847695156391,-0.0174524064372835));
#90710=DIRECTION('',(1.82804254181044E-16,-0.999847695156391,0.0174524064372836));
#90711=DIRECTION('center_axis',(0.,-1.,0.));
#90712=DIRECTION('ref_axis',(1.,0.,0.));
#90713=DIRECTION('',(0.0174524064372836,-0.999847695156391,-1.82804254181044E-16));
#90714=DIRECTION('center_axis',(0.999847695156391,0.0174524064372835,-1.04728487079716E-14));
#90715=DIRECTION('ref_axis',(-0.0174524064372835,0.999847695156391,1.82804254181044E-16));
#90716=DIRECTION('',(0.0174524064372835,-0.999847695156391,-1.82804254181044E-16));
#90717=DIRECTION('center_axis',(-1.04728487079716E-14,0.0174524064372835,
-0.999847695156391));
#90718=DIRECTION('ref_axis',(-1.82804254181044E-16,-0.999847695156391,-0.0174524064372835));
#90719=DIRECTION('',(-1.82804254181044E-16,-0.999847695156391,-0.0174524064372836));
#90720=DIRECTION('center_axis',(0.,-1.,0.));
#90721=DIRECTION('ref_axis',(1.,0.,-1.38777878078144E-14));
#90722=DIRECTION('',(-0.0174524064372836,-0.999847695156391,1.82804254181044E-16));
#90723=DIRECTION('center_axis',(-0.999847695156391,0.0174524064372835,1.04728487079716E-14));
#90724=DIRECTION('ref_axis',(-0.0174524064372835,-0.999847695156391,1.82804254181044E-16));
#90725=DIRECTION('center_axis',(-1.04728487079716E-14,0.0174524064372835,
-0.999847695156391));
#90726=DIRECTION('ref_axis',(-1.82804254181044E-16,-0.999847695156391,-0.0174524064372835));
#90727=DIRECTION('',(1.82804254181052E-16,0.999847695156391,0.0174524064372843));
#90728=DIRECTION('',(-1.82804254181044E-16,-0.999847695156391,-0.0174524064372836));
#90729=DIRECTION('center_axis',(0.,-1.,0.));
#90730=DIRECTION('ref_axis',(1.,0.,0.));
#90731=DIRECTION('',(-0.0174524064372836,-0.999847695156391,1.82804254181044E-16));
#90732=DIRECTION('center_axis',(-0.999847695156391,0.0174524064372835,1.04728487079716E-14));
#90733=DIRECTION('ref_axis',(-0.0174524064372835,-0.999847695156391,1.82804254181044E-16));
#90734=DIRECTION('center_axis',(0.,-1.,0.));
#90735=DIRECTION('ref_axis',(1.,0.,-1.04744440165294E-14));
#90736=DIRECTION('',(0.00904534609485873,-0.999847695156391,-0.0149254214170442));
#90737=DIRECTION('',(-0.0104681761271212,0.999847695156391,0.0139643753538677));
#90738=DIRECTION('center_axis',(0.,1.,0.));
#90739=DIRECTION('ref_axis',(-1.,0.,1.04744440165294E-14));
#90740=DIRECTION('center_axis',(0.,-1.,0.));
#90741=DIRECTION('ref_axis',(1.,0.,-1.04744440165294E-14));
#90742=DIRECTION('',(-0.00558979557162608,0.999847695156391,0.016533017749932));
#90743=DIRECTION('',(0.00416696553936367,-0.999847695156391,-0.0169476514197659));
#90744=DIRECTION('center_axis',(0.,-1.,0.));
#90745=DIRECTION('ref_axis',(1.,0.,-1.04744440165294E-14));
#90746=DIRECTION('',(0.00172777526161613,-0.999847695156391,-0.017366671618289));
#90747=DIRECTION('',(-0.00315060529387855,0.999847695156391,0.0171656685490056));
#90748=DIRECTION('center_axis',(0.,-1.,0.));
#90749=DIRECTION('ref_axis',(1.,0.,-1.04744440165294E-14));
#90750=DIRECTION('',(-0.000711415016131014,0.999847695156391,0.0174379006513674));
#90751=DIRECTION('',(0.00071141501613138,0.999847695156391,0.0174379006513674));
#90752=DIRECTION('center_axis',(0.,-1.,0.));
#90753=DIRECTION('ref_axis',(-1.,0.,1.04083408558609E-14));
#90754=DIRECTION('',(-0.0174524064372836,-0.999847695156391,0.));
#90755=DIRECTION('center_axis',(0.,-1.,0.));
#90756=DIRECTION('ref_axis',(-1.,0.,1.04083408558608E-14));
#90757=DIRECTION('',(-0.0174524064372836,-0.999847695156391,1.82804254181044E-16));
#90758=DIRECTION('center_axis',(0.,-1.,0.));
#90759=DIRECTION('ref_axis',(-1.,0.,1.04083408558609E-14));
#90760=DIRECTION('',(-0.0174524064372836,-0.999847695156391,1.82804254181044E-16));
#90761=DIRECTION('center_axis',(-0.999847695156391,0.0174524064372835,1.04728487079716E-14));
#90762=DIRECTION('ref_axis',(0.0174524064372835,0.999847695156391,-1.82804254181044E-16));
#90763=DIRECTION('center_axis',(0.,-1.,0.));
#90764=DIRECTION('ref_axis',(-1.,0.,0.));
#90765=DIRECTION('',(-0.0174524064372836,-0.999847695156391,1.82804254181044E-16));
#90766=DIRECTION('center_axis',(-0.999847695156391,0.0174524064372835,1.04728487079716E-14));
#90767=DIRECTION('ref_axis',(0.0174524064372835,0.999847695156391,-1.82804254181044E-16));
#90768=DIRECTION('center_axis',(0.,-1.,0.));
#90769=DIRECTION('ref_axis',(-1.,0.,0.));
#90770=DIRECTION('',(-0.0174524064372836,-0.999847695156391,1.82804254181044E-16));
#90771=DIRECTION('center_axis',(0.,-1.,0.));
#90772=DIRECTION('ref_axis',(-1.,0.,0.));
#90773=DIRECTION('',(-0.0174524064372836,-0.999847695156391,1.82804254181044E-16));
#90774=DIRECTION('center_axis',(-0.999847695156391,0.0174524064372835,1.04728487079716E-14));
#90775=DIRECTION('ref_axis',(0.0174524064372835,0.999847695156391,-1.82804254181044E-16));
#90776=DIRECTION('center_axis',(0.,-1.,0.));
#90777=DIRECTION('ref_axis',(-1.,0.,0.));
#90778=DIRECTION('',(-0.0174524064372836,-0.999847695156391,1.82804254181044E-16));
#90779=DIRECTION('center_axis',(0.,-1.,0.));
#90780=DIRECTION('ref_axis',(-1.,0.,1.38777878078145E-14));
#90781=DIRECTION('',(-0.0174524064372836,-0.999847695156391,1.82804254181044E-16));
#90782=DIRECTION('center_axis',(-0.999847695156391,0.0174524064372835,1.04728487079716E-14));
#90783=DIRECTION('ref_axis',(0.0174524064372835,0.999847695156391,-1.82804254181044E-16));
#90784=DIRECTION('center_axis',(0.,-1.,0.));
#90785=DIRECTION('ref_axis',(-1.,0.,1.38777878078145E-14));
#90786=DIRECTION('',(-0.0174524064372836,-0.999847695156391,1.82804254181044E-16));
#90787=DIRECTION('center_axis',(0.,-1.,0.));
#90788=DIRECTION('ref_axis',(-1.,0.,1.38777878078144E-14));
#90789=DIRECTION('',(-0.0174524064372836,-0.999847695156391,1.82804254181044E-16));
#90790=DIRECTION('center_axis',(-0.999847695156391,0.0174524064372835,1.04728487079716E-14));
#90791=DIRECTION('ref_axis',(0.0174524064372835,0.999847695156391,-1.82804254181044E-16));
#90792=DIRECTION('center_axis',(0.,-1.,0.));
#90793=DIRECTION('ref_axis',(-1.,0.,1.38777878078145E-14));
#90794=DIRECTION('',(-0.0174524064372836,-0.999847695156391,1.82804254181044E-16));
#90795=DIRECTION('center_axis',(0.,-1.,0.));
#90796=DIRECTION('ref_axis',(-1.,0.,1.38777878078145E-14));
#90797=DIRECTION('',(-0.0174524064372836,-0.999847695156391,1.82804254181044E-16));
#90798=DIRECTION('center_axis',(-0.999847695156391,0.0174524064372835,1.04728487079716E-14));
#90799=DIRECTION('ref_axis',(0.0174524064372835,0.999847695156391,-1.82804254181044E-16));
#90800=DIRECTION('center_axis',(0.,-1.,0.));
#90801=DIRECTION('ref_axis',(-1.,0.,1.38777878078145E-14));
#90802=DIRECTION('',(-0.0174524064372836,-0.999847695156391,1.82804254181044E-16));
#90803=DIRECTION('center_axis',(0.,-1.,0.));
#90804=DIRECTION('ref_axis',(-1.,0.,1.38777878078144E-14));
#90805=DIRECTION('',(-0.0174524064372836,-0.999847695156391,1.82804254181044E-16));
#90806=DIRECTION('center_axis',(-0.999847695156391,0.0174524064372835,1.04728487079716E-14));
#90807=DIRECTION('ref_axis',(0.0174524064372835,0.999847695156391,-1.82804254181044E-16));
#90808=DIRECTION('center_axis',(0.,-1.,0.));
#90809=DIRECTION('ref_axis',(-1.,0.,1.04083408558608E-14));
#90810=DIRECTION('',(-0.0174524064372836,-0.999847695156391,0.));
#90811=DIRECTION('',(-1.82804254181044E-16,-0.999847695156391,-0.0174524064372836));
#90812=DIRECTION('center_axis',(-1.04728487079716E-14,0.0174524064372835,
-0.999847695156391));
#90813=DIRECTION('ref_axis',(-1.82804254181044E-16,-0.999847695156391,-0.0174524064372835));
#90814=DIRECTION('',(-1.82804254181044E-16,-0.999847695156391,-0.0174524064372836));
#90815=DIRECTION('center_axis',(0.,-1.,0.));
#90816=DIRECTION('ref_axis',(-1.,0.,1.04083408558608E-14));
#90817=DIRECTION('',(0.0174524064372836,-0.999847695156391,-1.82804254181044E-16));
#90818=DIRECTION('center_axis',(0.999847695156391,0.0174524064372835,-1.04728487079716E-14));
#90819=DIRECTION('ref_axis',(0.0174524064372835,-0.999847695156391,-1.82804254181044E-16));
#90820=DIRECTION('',(0.0174524064372836,-0.999847695156391,-1.82804254181044E-16));
#90821=DIRECTION('center_axis',(0.,-1.,0.));
#90822=DIRECTION('ref_axis',(-1.,0.,1.04083408558608E-14));
#90823=DIRECTION('',(0.,-0.999847695156391,0.0174524064372836));
#90824=DIRECTION('center_axis',(0.,-1.,0.));
#90825=DIRECTION('ref_axis',(-1.,0.,0.));
#90826=DIRECTION('',(-1.82804254181044E-16,-0.999847695156391,-0.0174524064372836));
#90827=DIRECTION('',(-0.0174524064372836,-0.999847695156391,1.82804254181044E-16));
#90828=DIRECTION('center_axis',(-1.04728487079716E-14,0.0174524064372835,
-0.999847695156391));
#90829=DIRECTION('ref_axis',(-1.82804254181044E-16,-0.999847695156391,-0.0174524064372835));
#90830=DIRECTION('',(-1.82804254181044E-16,-0.999847695156391,-0.0174524064372836));
#90831=DIRECTION('center_axis',(0.,-1.,0.));
#90832=DIRECTION('ref_axis',(-1.,0.,0.));
#90833=DIRECTION('',(0.0174524064372836,-0.999847695156391,-1.82804254181044E-16));
#90834=DIRECTION('center_axis',(0.999847695156391,0.0174524064372835,-1.04728487079716E-14));
#90835=DIRECTION('ref_axis',(0.0174524064372835,-0.999847695156391,-1.82804254181044E-16));
#90836=DIRECTION('',(0.0174524064372836,-0.999847695156391,-1.82804254181044E-16));
#90837=DIRECTION('center_axis',(0.,-1.,0.));
#90838=DIRECTION('ref_axis',(-1.,0.,1.38777878078144E-14));
#90839=DIRECTION('',(1.82804254181044E-16,-0.999847695156391,0.0174524064372836));
#90840=DIRECTION('center_axis',(1.04728487079716E-14,0.0174524064372835,
0.999847695156391));
#90841=DIRECTION('ref_axis',(-1.82804254181044E-16,0.999847695156391,-0.0174524064372835));
#90842=DIRECTION('',(1.82804254181044E-16,-0.999847695156391,0.0174524064372836));
#90843=DIRECTION('center_axis',(0.,-1.,0.));
#90844=DIRECTION('ref_axis',(-1.,0.,1.38777878078145E-14));
#90845=DIRECTION('',(-0.0174524064372836,-0.999847695156391,1.82804254181044E-16));
#90846=DIRECTION('center_axis',(-0.999847695156391,0.0174524064372835,1.04728487079716E-14));
#90847=DIRECTION('ref_axis',(0.0174524064372835,0.999847695156391,-1.82804254181044E-16));
#90848=DIRECTION('center_axis',(0.,-1.,0.));
#90849=DIRECTION('ref_axis',(-1.,0.,0.));
#90850=DIRECTION('',(-1.82804254181044E-16,-0.999847695156391,-0.0174524064372836));
#90851=DIRECTION('',(-0.0174524064372836,-0.999847695156391,1.82804254181044E-16));
#90852=DIRECTION('center_axis',(-1.04728487079716E-14,0.0174524064372835,
-0.999847695156391));
#90853=DIRECTION('ref_axis',(-1.82804254181044E-16,-0.999847695156391,-0.0174524064372835));
#90854=DIRECTION('',(-1.82804254181044E-16,-0.999847695156391,-0.0174524064372836));
#90855=DIRECTION('center_axis',(0.,-1.,0.));
#90856=DIRECTION('ref_axis',(-1.,0.,0.));
#90857=DIRECTION('',(0.0174524064372836,-0.999847695156391,-1.82804254181044E-16));
#90858=DIRECTION('center_axis',(0.999847695156391,0.0174524064372835,-1.04728487079716E-14));
#90859=DIRECTION('ref_axis',(0.0174524064372835,-0.999847695156391,-1.82804254181044E-16));
#90860=DIRECTION('',(0.0174524064372836,-0.999847695156391,-1.82804254181044E-16));
#90861=DIRECTION('center_axis',(0.,-1.,0.));
#90862=DIRECTION('ref_axis',(-1.,0.,0.));
#90863=DIRECTION('',(1.82804254181044E-16,-0.999847695156391,0.0174524064372836));
#90864=DIRECTION('center_axis',(1.04728487079716E-14,0.0174524064372835,
0.999847695156391));
#90865=DIRECTION('ref_axis',(-1.82804254181044E-16,0.999847695156391,-0.0174524064372835));
#90866=DIRECTION('',(1.82804254181044E-16,-0.999847695156391,0.0174524064372836));
#90867=DIRECTION('center_axis',(0.,-1.,0.));
#90868=DIRECTION('ref_axis',(-1.,0.,0.));
#90869=DIRECTION('',(-0.0174524064372836,-0.999847695156391,1.82804254181044E-16));
#90870=DIRECTION('center_axis',(-0.999847695156391,0.0174524064372835,1.04728487079716E-14));
#90871=DIRECTION('ref_axis',(0.0174524064372835,0.999847695156391,-1.82804254181044E-16));
#90872=DIRECTION('center_axis',(0.999847695156391,0.0174524064372835,-1.04728487079716E-14));
#90873=DIRECTION('ref_axis',(0.0174524064372835,-0.999847695156391,-1.82804254181044E-16));
#90874=DIRECTION('',(0.0174524064372836,-0.999847695156391,-1.82804254181044E-16));
#90875=DIRECTION('',(-0.0174524064372838,0.999847695156391,1.82804254181046E-16));
#90876=DIRECTION('center_axis',(0.,-1.,0.));
#90877=DIRECTION('ref_axis',(-1.,0.,0.));
#90878=DIRECTION('',(1.82804254181044E-16,-0.999847695156391,0.0174524064372836));
#90879=DIRECTION('center_axis',(1.04728487079716E-14,0.0174524064372835,
0.999847695156391));
#90880=DIRECTION('ref_axis',(-1.82804254181044E-16,0.999847695156391,-0.0174524064372835));
#90881=DIRECTION('',(1.82804254181044E-16,-0.999847695156391,0.0174524064372836));
#90882=DIRECTION('center_axis',(0.,-1.,0.));
#90883=DIRECTION('ref_axis',(-1.,0.,0.));
#90884=DIRECTION('',(-0.0174524064372836,-0.999847695156391,1.82804254181044E-16));
#90885=DIRECTION('center_axis',(-0.999847695156391,0.0174524064372835,1.04728487079716E-14));
#90886=DIRECTION('ref_axis',(0.0174524064372835,0.999847695156391,-1.82804254181044E-16));
#90887=DIRECTION('',(-0.0174524064372835,-0.999847695156391,1.82804254181044E-16));
#90888=DIRECTION('center_axis',(0.,-1.,0.));
#90889=DIRECTION('ref_axis',(-1.,0.,1.38777878078145E-14));
#90890=DIRECTION('',(-1.82804254181044E-16,-0.999847695156391,-0.0174524064372836));
#90891=DIRECTION('',(-0.0174524064372836,-0.999847695156391,1.82804254181044E-16));
#90892=DIRECTION('center_axis',(-1.04728487079716E-14,0.0174524064372835,
-0.999847695156391));
#90893=DIRECTION('ref_axis',(-1.82804254181044E-16,-0.999847695156391,-0.0174524064372835));
#90894=DIRECTION('',(-1.82804254181044E-16,-0.999847695156391,-0.0174524064372836));
#90895=DIRECTION('center_axis',(0.,-1.,0.));
#90896=DIRECTION('ref_axis',(-1.,0.,1.38777878078144E-14));
#90897=DIRECTION('',(0.0174524064372836,-0.999847695156391,-1.82804254181044E-16));
#90898=DIRECTION('center_axis',(0.999847695156391,0.0174524064372835,-1.04728487079716E-14));
#90899=DIRECTION('ref_axis',(0.0174524064372835,-0.999847695156391,-1.82804254181044E-16));
#90900=DIRECTION('',(0.0174524064372836,-0.999847695156391,-1.82804254181044E-16));
#90901=DIRECTION('center_axis',(0.,-1.,0.));
#90902=DIRECTION('ref_axis',(-1.,0.,1.38777878078144E-14));
#90903=DIRECTION('',(1.82804254181044E-16,-0.999847695156391,0.0174524064372836));
#90904=DIRECTION('center_axis',(1.04728487079716E-14,0.0174524064372835,
0.999847695156391));
#90905=DIRECTION('ref_axis',(-1.82804254181044E-16,0.999847695156391,-0.0174524064372835));
#90906=DIRECTION('',(1.82804254181044E-16,-0.999847695156391,0.0174524064372836));
#90907=DIRECTION('center_axis',(0.,-1.,0.));
#90908=DIRECTION('ref_axis',(-1.,0.,1.38777878078145E-14));
#90909=DIRECTION('',(-0.0174524064372836,-0.999847695156391,1.82804254181044E-16));
#90910=DIRECTION('center_axis',(-0.999847695156391,0.0174524064372835,1.04728487079716E-14));
#90911=DIRECTION('ref_axis',(0.0174524064372835,0.999847695156391,-1.82804254181044E-16));
#90912=DIRECTION('center_axis',(0.,-1.,0.));
#90913=DIRECTION('ref_axis',(-1.,0.,1.38777878078145E-14));
#90914=DIRECTION('',(-1.82804254181044E-16,-0.999847695156391,-0.0174524064372836));
#90915=DIRECTION('',(-0.0174524064372836,-0.999847695156391,1.82804254181044E-16));
#90916=DIRECTION('center_axis',(-1.04728487079716E-14,0.0174524064372835,
-0.999847695156391));
#90917=DIRECTION('ref_axis',(-1.82804254181044E-16,-0.999847695156391,-0.0174524064372835));
#90918=DIRECTION('',(-1.82804254181044E-16,-0.999847695156391,-0.0174524064372836));
#90919=DIRECTION('center_axis',(0.,-1.,0.));
#90920=DIRECTION('ref_axis',(-1.,0.,1.38777878078144E-14));
#90921=DIRECTION('',(0.0174524064372836,-0.999847695156391,-1.82804254181044E-16));
#90922=DIRECTION('center_axis',(0.999847695156391,0.0174524064372835,-1.04728487079716E-14));
#90923=DIRECTION('ref_axis',(0.0174524064372835,-0.999847695156391,-1.82804254181044E-16));
#90924=DIRECTION('',(0.0174524064372836,-0.999847695156391,-1.82804254181044E-16));
#90925=DIRECTION('center_axis',(0.,-1.,0.));
#90926=DIRECTION('ref_axis',(-1.,0.,1.38777878078144E-14));
#90927=DIRECTION('',(1.82804254181044E-16,-0.999847695156391,0.0174524064372836));
#90928=DIRECTION('center_axis',(1.04728487079716E-14,0.0174524064372835,
0.999847695156391));
#90929=DIRECTION('ref_axis',(-1.82804254181044E-16,0.999847695156391,-0.0174524064372835));
#90930=DIRECTION('',(1.82804254181044E-16,-0.999847695156391,0.0174524064372836));
#90931=DIRECTION('center_axis',(0.,-1.,0.));
#90932=DIRECTION('ref_axis',(-1.,0.,1.38777878078144E-14));
#90933=DIRECTION('',(-0.0174524064372836,-0.999847695156391,1.82804254181044E-16));
#90934=DIRECTION('center_axis',(-0.999847695156391,0.0174524064372835,1.04728487079716E-14));
#90935=DIRECTION('ref_axis',(0.0174524064372835,0.999847695156391,-1.82804254181044E-16));
#90936=DIRECTION('center_axis',(0.,-1.,0.));
#90937=DIRECTION('ref_axis',(-1.,0.,1.38777878078144E-14));
#90938=DIRECTION('',(-1.82804254181044E-16,-0.999847695156391,-0.0174524064372836));
#90939=DIRECTION('',(-0.0174524064372836,-0.999847695156391,1.82804254181044E-16));
#90940=DIRECTION('center_axis',(-1.04728487079716E-14,0.0174524064372835,
-0.999847695156391));
#90941=DIRECTION('ref_axis',(-1.82804254181044E-16,-0.999847695156391,-0.0174524064372835));
#90942=DIRECTION('',(-1.82804254181044E-16,-0.999847695156391,-0.0174524064372836));
#90943=DIRECTION('center_axis',(0.,-1.,0.));
#90944=DIRECTION('ref_axis',(-1.,0.,1.38777878078144E-14));
#90945=DIRECTION('',(0.0174524064372836,-0.999847695156391,-1.82804254181044E-16));
#90946=DIRECTION('center_axis',(0.999847695156391,0.0174524064372835,-1.04728487079716E-14));
#90947=DIRECTION('ref_axis',(0.0174524064372835,-0.999847695156391,-1.82804254181044E-16));
#90948=DIRECTION('',(0.0174524064372836,-0.999847695156391,-1.82804254181044E-16));
#90949=DIRECTION('center_axis',(0.,-1.,0.));
#90950=DIRECTION('ref_axis',(-1.,0.,1.38777878078144E-14));
#90951=DIRECTION('',(1.82804254181044E-16,-0.999847695156391,0.0174524064372836));
#90952=DIRECTION('center_axis',(1.04728487079716E-14,0.0174524064372835,
0.999847695156391));
#90953=DIRECTION('ref_axis',(-1.82804254181044E-16,0.999847695156391,-0.0174524064372835));
#90954=DIRECTION('',(1.82804254181044E-16,-0.999847695156391,0.0174524064372836));
#90955=DIRECTION('center_axis',(0.,-1.,0.));
#90956=DIRECTION('ref_axis',(-1.,0.,1.38777878078144E-14));
#90957=DIRECTION('',(-0.0174524064372836,-0.999847695156391,1.82804254181044E-16));
#90958=DIRECTION('center_axis',(-0.999847695156391,0.0174524064372835,1.04728487079716E-14));
#90959=DIRECTION('ref_axis',(0.0174524064372835,0.999847695156391,-1.82804254181044E-16));
#90960=DIRECTION('center_axis',(0.,-1.,0.));
#90961=DIRECTION('ref_axis',(-1.,0.,1.38777878078144E-14));
#90962=DIRECTION('',(-0.0174524064372836,-0.999847695156391,0.));
#90963=DIRECTION('',(-1.82804254181044E-16,-0.999847695156391,-0.0174524064372836));
#90964=DIRECTION('center_axis',(-1.04728487079716E-14,0.0174524064372835,
-0.999847695156391));
#90965=DIRECTION('ref_axis',(-1.82804254181044E-16,-0.999847695156391,-0.0174524064372835));
#90966=DIRECTION('',(-1.82804254181044E-16,-0.999847695156391,-0.0174524064372836));
#90967=DIRECTION('center_axis',(0.,-1.,0.));
#90968=DIRECTION('ref_axis',(-1.,0.,1.38777878078144E-14));
#90969=DIRECTION('',(0.0174524064372836,-0.999847695156391,-1.82804254181044E-16));
#90970=DIRECTION('center_axis',(0.999847695156391,0.0174524064372835,-1.04728487079716E-14));
#90971=DIRECTION('ref_axis',(0.0174524064372835,-0.999847695156391,-1.82804254181044E-16));
#90972=DIRECTION('',(0.0174524064372836,-0.999847695156391,-1.82804254181044E-16));
#90973=DIRECTION('center_axis',(0.,-1.,0.));
#90974=DIRECTION('ref_axis',(-1.,0.,1.38777878078144E-14));
#90975=DIRECTION('',(0.,-0.999847695156391,0.0174524064372836));
#90976=DIRECTION('center_axis',(0.,-1.,0.));
#90977=DIRECTION('ref_axis',(-1.,0.,0.));
#90978=DIRECTION('',(-1.82804254181044E-16,-0.999847695156391,-0.0174524064372836));
#90979=DIRECTION('',(-0.0174524064372836,-0.999847695156391,1.82804254181044E-16));
#90980=DIRECTION('center_axis',(-1.04728487079716E-14,0.0174524064372835,
-0.999847695156391));
#90981=DIRECTION('ref_axis',(-1.82804254181044E-16,-0.999847695156391,-0.0174524064372835));
#90982=DIRECTION('',(-1.82804254181044E-16,-0.999847695156391,-0.0174524064372836));
#90983=DIRECTION('center_axis',(0.,-1.,0.));
#90984=DIRECTION('ref_axis',(-1.,0.,0.));
#90985=DIRECTION('',(0.0174524064372836,-0.999847695156391,-1.82804254181044E-16));
#90986=DIRECTION('center_axis',(0.999847695156391,0.0174524064372835,-1.04728487079716E-14));
#90987=DIRECTION('ref_axis',(0.0174524064372835,-0.999847695156391,-1.82804254181044E-16));
#90988=DIRECTION('',(0.0174524064372836,-0.999847695156391,-1.82804254181044E-16));
#90989=DIRECTION('center_axis',(0.,-1.,0.));
#90990=DIRECTION('ref_axis',(-1.,0.,1.38777878078144E-14));
#90991=DIRECTION('',(1.82804254181044E-16,-0.999847695156391,0.0174524064372836));
#90992=DIRECTION('center_axis',(1.04728487079716E-14,0.0174524064372835,
0.999847695156391));
#90993=DIRECTION('ref_axis',(-1.82804254181044E-16,0.999847695156391,-0.0174524064372835));
#90994=DIRECTION('',(1.82804254181044E-16,-0.999847695156391,0.0174524064372836));
#90995=DIRECTION('center_axis',(0.,-1.,0.));
#90996=DIRECTION('ref_axis',(-1.,0.,1.38777878078144E-14));
#90997=DIRECTION('',(-0.0174524064372836,-0.999847695156391,1.82804254181044E-16));
#90998=DIRECTION('center_axis',(-0.999847695156391,0.0174524064372835,1.04728487079716E-14));
#90999=DIRECTION('ref_axis',(0.0174524064372835,0.999847695156391,-1.82804254181044E-16));
#91000=DIRECTION('center_axis',(0.,-1.,0.));
#91001=DIRECTION('ref_axis',(-1.,0.,0.));
#91002=DIRECTION('',(-1.82804254181044E-16,-0.999847695156391,-0.0174524064372836));
#91003=DIRECTION('',(-0.0174524064372836,-0.999847695156391,1.82804254181044E-16));
#91004=DIRECTION('center_axis',(-1.04728487079716E-14,0.0174524064372835,
-0.999847695156391));
#91005=DIRECTION('ref_axis',(-1.82804254181044E-16,-0.999847695156391,-0.0174524064372835));
#91006=DIRECTION('',(-1.82804254181044E-16,-0.999847695156391,-0.0174524064372836));
#91007=DIRECTION('center_axis',(0.,-1.,0.));
#91008=DIRECTION('ref_axis',(-1.,0.,0.));
#91009=DIRECTION('',(0.0174524064372836,-0.999847695156391,-1.82804254181044E-16));
#91010=DIRECTION('center_axis',(0.999847695156391,0.0174524064372835,-1.04728487079716E-14));
#91011=DIRECTION('ref_axis',(0.0174524064372835,-0.999847695156391,-1.82804254181044E-16));
#91012=DIRECTION('',(0.0174524064372836,-0.999847695156391,-1.82804254181044E-16));
#91013=DIRECTION('center_axis',(0.,-1.,0.));
#91014=DIRECTION('ref_axis',(-1.,0.,0.));
#91015=DIRECTION('',(1.82804254181044E-16,-0.999847695156391,0.0174524064372836));
#91016=DIRECTION('center_axis',(1.04728487079716E-14,0.0174524064372835,
0.999847695156391));
#91017=DIRECTION('ref_axis',(-1.82804254181044E-16,0.999847695156391,-0.0174524064372835));
#91018=DIRECTION('',(1.82804254181044E-16,-0.999847695156391,0.0174524064372836));
#91019=DIRECTION('center_axis',(0.,-1.,0.));
#91020=DIRECTION('ref_axis',(-1.,0.,0.));
#91021=DIRECTION('',(-0.0174524064372836,-0.999847695156391,1.82804254181044E-16));
#91022=DIRECTION('center_axis',(-0.999847695156391,0.0174524064372835,1.04728487079716E-14));
#91023=DIRECTION('ref_axis',(0.0174524064372835,0.999847695156391,-1.82804254181044E-16));
#91024=DIRECTION('center_axis',(0.999847695156391,0.0174524064372835,-1.04728487079716E-14));
#91025=DIRECTION('ref_axis',(0.0174524064372835,-0.999847695156391,-1.82804254181044E-16));
#91026=DIRECTION('',(0.0174524064372836,-0.999847695156391,-1.82804254181044E-16));
#91027=DIRECTION('',(-0.0174524064372832,0.999847695156391,1.82804254181041E-16));
#91028=DIRECTION('center_axis',(0.,-1.,0.));
#91029=DIRECTION('ref_axis',(-1.,0.,0.));
#91030=DIRECTION('',(1.82804254181044E-16,-0.999847695156391,0.0174524064372836));
#91031=DIRECTION('center_axis',(1.04728487079716E-14,0.0174524064372835,
0.999847695156391));
#91032=DIRECTION('ref_axis',(-1.82804254181044E-16,0.999847695156391,-0.0174524064372835));
#91033=DIRECTION('',(1.82804254181044E-16,-0.999847695156391,0.0174524064372836));
#91034=DIRECTION('center_axis',(0.,-1.,0.));
#91035=DIRECTION('ref_axis',(-1.,0.,0.));
#91036=DIRECTION('',(-0.0174524064372836,-0.999847695156391,1.82804254181044E-16));
#91037=DIRECTION('center_axis',(-0.999847695156391,0.0174524064372835,1.04728487079716E-14));
#91038=DIRECTION('ref_axis',(0.0174524064372835,0.999847695156391,-1.82804254181044E-16));
#91039=DIRECTION('',(-0.0174524064372835,-0.999847695156391,1.82804254181044E-16));
#91040=DIRECTION('center_axis',(0.,-1.,0.));
#91041=DIRECTION('ref_axis',(-1.,0.,1.38777878078144E-14));
#91042=DIRECTION('',(-1.82804254181044E-16,-0.999847695156391,-0.0174524064372836));
#91043=DIRECTION('',(-0.0174524064372836,-0.999847695156391,1.82804254181044E-16));
#91044=DIRECTION('center_axis',(-1.04728487079716E-14,0.0174524064372835,
-0.999847695156391));
#91045=DIRECTION('ref_axis',(-1.82804254181044E-16,-0.999847695156391,-0.0174524064372835));
#91046=DIRECTION('',(-1.82804254181044E-16,-0.999847695156391,-0.0174524064372836));
#91047=DIRECTION('center_axis',(0.,-1.,0.));
#91048=DIRECTION('ref_axis',(-1.,0.,1.38777878078144E-14));
#91049=DIRECTION('',(0.0174524064372836,-0.999847695156391,-1.82804254181044E-16));
#91050=DIRECTION('center_axis',(0.999847695156391,0.0174524064372835,-1.04728487079716E-14));
#91051=DIRECTION('ref_axis',(0.0174524064372835,-0.999847695156391,-1.82804254181044E-16));
#91052=DIRECTION('',(0.0174524064372836,-0.999847695156391,-1.82804254181044E-16));
#91053=DIRECTION('center_axis',(0.,-1.,0.));
#91054=DIRECTION('ref_axis',(-1.,0.,1.38777878078144E-14));
#91055=DIRECTION('',(1.82804254181044E-16,-0.999847695156391,0.0174524064372836));
#91056=DIRECTION('center_axis',(1.04728487079716E-14,0.0174524064372835,
0.999847695156391));
#91057=DIRECTION('ref_axis',(-1.82804254181044E-16,0.999847695156391,-0.0174524064372835));
#91058=DIRECTION('',(1.82804254181044E-16,-0.999847695156391,0.0174524064372836));
#91059=DIRECTION('center_axis',(0.,-1.,0.));
#91060=DIRECTION('ref_axis',(-1.,0.,1.38777878078144E-14));
#91061=DIRECTION('',(-0.0174524064372836,-0.999847695156391,1.82804254181044E-16));
#91062=DIRECTION('center_axis',(-0.999847695156391,0.0174524064372835,1.04728487079716E-14));
#91063=DIRECTION('ref_axis',(0.0174524064372835,0.999847695156391,-1.82804254181044E-16));
#91064=DIRECTION('center_axis',(0.,-1.,0.));
#91065=DIRECTION('ref_axis',(-1.,0.,1.38777878078144E-14));
#91066=DIRECTION('',(-1.82804254181044E-16,-0.999847695156391,-0.0174524064372836));
#91067=DIRECTION('',(-0.0174524064372836,-0.999847695156391,1.82804254181044E-16));
#91068=DIRECTION('center_axis',(-1.04728487079716E-14,0.0174524064372835,
-0.999847695156391));
#91069=DIRECTION('ref_axis',(-1.82804254181044E-16,-0.999847695156391,-0.0174524064372835));
#91070=DIRECTION('',(-1.82804254181044E-16,-0.999847695156391,-0.0174524064372836));
#91071=DIRECTION('center_axis',(0.,-1.,0.));
#91072=DIRECTION('ref_axis',(-1.,0.,1.38777878078144E-14));
#91073=DIRECTION('',(0.0174524064372836,-0.999847695156391,-1.82804254181044E-16));
#91074=DIRECTION('center_axis',(0.999847695156391,0.0174524064372835,-1.04728487079716E-14));
#91075=DIRECTION('ref_axis',(0.0174524064372835,-0.999847695156391,-1.82804254181044E-16));
#91076=DIRECTION('',(0.0174524064372836,-0.999847695156391,-1.82804254181044E-16));
#91077=DIRECTION('center_axis',(0.,-1.,0.));
#91078=DIRECTION('ref_axis',(-1.,0.,1.38777878078144E-14));
#91079=DIRECTION('',(1.82804254181044E-16,-0.999847695156391,0.0174524064372836));
#91080=DIRECTION('center_axis',(1.04728487079716E-14,0.0174524064372835,
0.999847695156391));
#91081=DIRECTION('ref_axis',(-1.82804254181044E-16,0.999847695156391,-0.0174524064372835));
#91082=DIRECTION('',(1.82804254181044E-16,-0.999847695156391,0.0174524064372836));
#91083=DIRECTION('center_axis',(0.,-1.,0.));
#91084=DIRECTION('ref_axis',(-1.,0.,1.38777878078144E-14));
#91085=DIRECTION('',(-0.0174524064372836,-0.999847695156391,1.82804254181044E-16));
#91086=DIRECTION('center_axis',(-0.999847695156391,0.0174524064372835,1.04728487079716E-14));
#91087=DIRECTION('ref_axis',(0.0174524064372835,0.999847695156391,-1.82804254181044E-16));
#91088=DIRECTION('center_axis',(0.,-1.,0.));
#91089=DIRECTION('ref_axis',(-1.,0.,1.38777878078144E-14));
#91090=DIRECTION('',(-0.0174524064372836,-0.999847695156391,0.));
#91091=DIRECTION('',(-1.82804254181044E-16,-0.999847695156391,-0.0174524064372836));
#91092=DIRECTION('center_axis',(-1.04728487079716E-14,0.0174524064372835,
-0.999847695156391));
#91093=DIRECTION('ref_axis',(-1.82804254181044E-16,-0.999847695156391,-0.0174524064372835));
#91094=DIRECTION('',(-1.82804254181044E-16,-0.999847695156391,-0.0174524064372836));
#91095=DIRECTION('center_axis',(0.,-1.,0.));
#91096=DIRECTION('ref_axis',(-1.,0.,1.38777878078144E-14));
#91097=DIRECTION('',(0.0174524064372836,-0.999847695156391,-1.82804254181044E-16));
#91098=DIRECTION('center_axis',(0.999847695156391,0.0174524064372835,-1.04728487079716E-14));
#91099=DIRECTION('ref_axis',(0.0174524064372835,-0.999847695156391,-1.82804254181044E-16));
#91100=DIRECTION('',(0.0174524064372836,-0.999847695156391,-1.82804254181044E-16));
#91101=DIRECTION('center_axis',(0.,-1.,0.));
#91102=DIRECTION('ref_axis',(-1.,0.,1.38777878078144E-14));
#91103=DIRECTION('',(0.,-0.999847695156391,0.0174524064372836));
#91104=DIRECTION('center_axis',(0.,-1.,0.));
#91105=DIRECTION('ref_axis',(-1.,0.,0.));
#91106=DIRECTION('',(-1.82804254181044E-16,-0.999847695156391,-0.0174524064372836));
#91107=DIRECTION('',(-0.0174524064372836,-0.999847695156391,1.82804254181044E-16));
#91108=DIRECTION('center_axis',(-1.04728487079716E-14,0.0174524064372835,
-0.999847695156391));
#91109=DIRECTION('ref_axis',(-1.82804254181044E-16,-0.999847695156391,-0.0174524064372835));
#91110=DIRECTION('',(-1.82804254181044E-16,-0.999847695156391,-0.0174524064372836));
#91111=DIRECTION('center_axis',(0.,-1.,0.));
#91112=DIRECTION('ref_axis',(-1.,0.,0.));
#91113=DIRECTION('',(0.0174524064372836,-0.999847695156391,-1.82804254181044E-16));
#91114=DIRECTION('center_axis',(0.999847695156391,0.0174524064372835,-1.04728487079716E-14));
#91115=DIRECTION('ref_axis',(0.0174524064372835,-0.999847695156391,-1.82804254181044E-16));
#91116=DIRECTION('',(0.0174524064372836,-0.999847695156391,-1.82804254181044E-16));
#91117=DIRECTION('center_axis',(0.,-1.,0.));
#91118=DIRECTION('ref_axis',(-1.,0.,1.38777878078144E-14));
#91119=DIRECTION('',(1.82804254181044E-16,-0.999847695156391,0.0174524064372836));
#91120=DIRECTION('center_axis',(1.04728487079716E-14,0.0174524064372835,
0.999847695156391));
#91121=DIRECTION('ref_axis',(-1.82804254181044E-16,0.999847695156391,-0.0174524064372835));
#91122=DIRECTION('',(1.82804254181044E-16,-0.999847695156391,0.0174524064372836));
#91123=DIRECTION('center_axis',(0.,-1.,0.));
#91124=DIRECTION('ref_axis',(-1.,0.,1.38777878078144E-14));
#91125=DIRECTION('',(-0.0174524064372836,-0.999847695156391,1.82804254181044E-16));
#91126=DIRECTION('center_axis',(-0.999847695156391,0.0174524064372835,1.04728487079716E-14));
#91127=DIRECTION('ref_axis',(0.0174524064372835,0.999847695156391,-1.82804254181044E-16));
#91128=DIRECTION('center_axis',(0.,-1.,0.));
#91129=DIRECTION('ref_axis',(-1.,0.,0.));
#91130=DIRECTION('',(-1.82804254181044E-16,-0.999847695156391,-0.0174524064372836));
#91131=DIRECTION('',(-0.0174524064372836,-0.999847695156391,1.82804254181044E-16));
#91132=DIRECTION('center_axis',(-1.04728487079716E-14,0.0174524064372835,
-0.999847695156391));
#91133=DIRECTION('ref_axis',(-1.82804254181044E-16,-0.999847695156391,-0.0174524064372835));
#91134=DIRECTION('',(-1.82804254181044E-16,-0.999847695156391,-0.0174524064372836));
#91135=DIRECTION('center_axis',(0.,-1.,0.));
#91136=DIRECTION('ref_axis',(-1.,0.,0.));
#91137=DIRECTION('',(0.0174524064372836,-0.999847695156391,-1.82804254181044E-16));
#91138=DIRECTION('center_axis',(0.999847695156391,0.0174524064372835,-1.04728487079716E-14));
#91139=DIRECTION('ref_axis',(0.0174524064372835,-0.999847695156391,-1.82804254181044E-16));
#91140=DIRECTION('',(0.0174524064372836,-0.999847695156391,-1.82804254181044E-16));
#91141=DIRECTION('center_axis',(0.,-1.,0.));
#91142=DIRECTION('ref_axis',(-1.,0.,0.));
#91143=DIRECTION('',(1.82804254181044E-16,-0.999847695156391,0.0174524064372836));
#91144=DIRECTION('center_axis',(1.04728487079716E-14,0.0174524064372835,
0.999847695156391));
#91145=DIRECTION('ref_axis',(-1.82804254181044E-16,0.999847695156391,-0.0174524064372835));
#91146=DIRECTION('',(1.82804254181044E-16,-0.999847695156391,0.0174524064372836));
#91147=DIRECTION('center_axis',(0.,-1.,0.));
#91148=DIRECTION('ref_axis',(-1.,0.,0.));
#91149=DIRECTION('',(-0.0174524064372836,-0.999847695156391,1.82804254181044E-16));
#91150=DIRECTION('center_axis',(-0.999847695156391,0.0174524064372835,1.04728487079716E-14));
#91151=DIRECTION('ref_axis',(0.0174524064372835,0.999847695156391,-1.82804254181044E-16));
#91152=DIRECTION('center_axis',(0.,-1.,0.));
#91153=DIRECTION('ref_axis',(-1.,0.,0.));
#91154=DIRECTION('',(1.82804254181044E-16,-0.999847695156391,0.0174524064372836));
#91155=DIRECTION('center_axis',(1.04728487079716E-14,0.0174524064372835,
0.999847695156391));
#91156=DIRECTION('ref_axis',(-1.82804254181044E-16,0.999847695156391,-0.0174524064372835));
#91157=DIRECTION('',(0.0429049602886523,0.998926993621574,-0.0174363355322385));
#91158=DIRECTION('center_axis',(0.,-1.,0.));
#91159=DIRECTION('ref_axis',(-1.,0.,1.38777878078144E-14));
#91160=DIRECTION('',(-1.82804254181044E-16,-0.999847695156391,-0.0174524064372836));
#91161=DIRECTION('',(-0.0174524064372836,-0.999847695156391,1.82804254181044E-16));
#91162=DIRECTION('center_axis',(-1.04728487079716E-14,0.0174524064372835,
-0.999847695156391));
#91163=DIRECTION('ref_axis',(-1.82804254181044E-16,-0.999847695156391,-0.0174524064372835));
#91164=DIRECTION('',(-1.82804254181044E-16,-0.999847695156391,-0.0174524064372836));
#91165=DIRECTION('center_axis',(0.,-1.,0.));
#91166=DIRECTION('ref_axis',(-1.,0.,1.38777878078144E-14));
#91167=DIRECTION('',(0.0174524064372836,-0.999847695156391,-1.82804254181044E-16));
#91168=DIRECTION('center_axis',(0.999847695156391,0.0174524064372835,-1.04728487079716E-14));
#91169=DIRECTION('ref_axis',(0.0174524064372835,-0.999847695156391,-1.82804254181044E-16));
#91170=DIRECTION('',(0.0174524064372836,-0.999847695156391,-1.82804254181044E-16));
#91171=DIRECTION('center_axis',(0.,-1.,0.));
#91172=DIRECTION('ref_axis',(-1.,0.,1.38777878078144E-14));
#91173=DIRECTION('',(1.82804254181044E-16,-0.999847695156391,0.0174524064372836));
#91174=DIRECTION('center_axis',(1.04728487079716E-14,0.0174524064372835,
0.999847695156391));
#91175=DIRECTION('ref_axis',(-1.82804254181044E-16,0.999847695156391,-0.0174524064372835));
#91176=DIRECTION('',(1.82804254181044E-16,-0.999847695156391,0.0174524064372836));
#91177=DIRECTION('center_axis',(0.,-1.,0.));
#91178=DIRECTION('ref_axis',(-1.,0.,1.38777878078144E-14));
#91179=DIRECTION('',(-0.0174524064372836,-0.999847695156391,1.82804254181044E-16));
#91180=DIRECTION('center_axis',(-0.999847695156391,0.0174524064372835,1.04728487079716E-14));
#91181=DIRECTION('ref_axis',(0.0174524064372835,0.999847695156391,-1.82804254181044E-16));
#91182=DIRECTION('center_axis',(0.,-1.,0.));
#91183=DIRECTION('ref_axis',(-1.,0.,0.));
#91184=DIRECTION('',(-1.82804254181044E-16,-0.999847695156391,-0.0174524064372836));
#91185=DIRECTION('',(-0.0174524064372836,-0.999847695156391,1.82804254181044E-16));
#91186=DIRECTION('center_axis',(-1.04728487079716E-14,0.0174524064372835,
-0.999847695156391));
#91187=DIRECTION('ref_axis',(-1.82804254181044E-16,-0.999847695156391,-0.0174524064372835));
#91188=DIRECTION('',(-1.82804254181044E-16,-0.999847695156391,-0.0174524064372836));
#91189=DIRECTION('center_axis',(0.,-1.,0.));
#91190=DIRECTION('ref_axis',(-1.,0.,0.));
#91191=DIRECTION('',(0.0174524064372836,-0.999847695156391,-1.82804254181044E-16));
#91192=DIRECTION('center_axis',(0.999847695156391,0.0174524064372835,-1.04728487079716E-14));
#91193=DIRECTION('ref_axis',(0.0174524064372835,-0.999847695156391,-1.82804254181044E-16));
#91194=DIRECTION('',(0.0174524064372836,-0.999847695156391,-1.82804254181044E-16));
#91195=DIRECTION('center_axis',(0.,-1.,0.));
#91196=DIRECTION('ref_axis',(-1.,0.,1.38777878078144E-14));
#91197=DIRECTION('',(1.82804254181044E-16,-0.999847695156391,0.0174524064372836));
#91198=DIRECTION('center_axis',(1.04728487079716E-14,0.0174524064372835,
0.999847695156391));
#91199=DIRECTION('ref_axis',(-1.82804254181044E-16,0.999847695156391,-0.0174524064372835));
#91200=DIRECTION('',(1.82804254181044E-16,-0.999847695156391,0.0174524064372836));
#91201=DIRECTION('center_axis',(0.,-1.,0.));
#91202=DIRECTION('ref_axis',(-1.,0.,1.38777878078144E-14));
#91203=DIRECTION('',(-0.0174524064372836,-0.999847695156391,1.82804254181044E-16));
#91204=DIRECTION('center_axis',(-0.999847695156391,0.0174524064372835,1.04728487079716E-14));
#91205=DIRECTION('ref_axis',(0.0174524064372835,0.999847695156391,-1.82804254181044E-16));
#91206=DIRECTION('center_axis',(0.999847695156391,0.0174524064372835,-1.04728487079716E-14));
#91207=DIRECTION('ref_axis',(0.0174524064372835,-0.999847695156391,-1.82804254181044E-16));
#91208=DIRECTION('',(0.0174524064372836,-0.999847695156391,-1.82804254181044E-16));
#91209=DIRECTION('',(-0.0174524064372843,0.999847695156391,1.82804254181052E-16));
#91210=DIRECTION('center_axis',(0.,-1.,0.));
#91211=DIRECTION('ref_axis',(-1.,0.,0.));
#91212=DIRECTION('',(1.82804254181044E-16,-0.999847695156391,0.0174524064372836));
#91213=DIRECTION('center_axis',(1.04728487079716E-14,0.0174524064372835,
0.999847695156391));
#91214=DIRECTION('ref_axis',(-1.82804254181044E-16,0.999847695156391,-0.0174524064372835));
#91215=DIRECTION('',(1.82804254181044E-16,-0.999847695156391,0.0174524064372836));
#91216=DIRECTION('center_axis',(0.,-1.,0.));
#91217=DIRECTION('ref_axis',(-1.,0.,0.));
#91218=DIRECTION('',(-0.0174524064372836,-0.999847695156391,1.82804254181044E-16));
#91219=DIRECTION('center_axis',(-0.999847695156391,0.0174524064372835,1.04728487079716E-14));
#91220=DIRECTION('ref_axis',(0.0174524064372835,0.999847695156391,-1.82804254181044E-16));
#91221=DIRECTION('',(-0.0174524064372835,-0.999847695156391,1.82804254181044E-16));
#91222=DIRECTION('center_axis',(0.,-1.,0.));
#91223=DIRECTION('ref_axis',(-1.,0.,1.38777878078144E-14));
#91224=DIRECTION('',(-0.0174524064372836,-0.999847695156391,0.));
#91225=DIRECTION('',(-1.82804254181044E-16,-0.999847695156391,-0.0174524064372836));
#91226=DIRECTION('center_axis',(-1.04728487079716E-14,0.0174524064372835,
-0.999847695156391));
#91227=DIRECTION('ref_axis',(-1.82804254181044E-16,-0.999847695156391,-0.0174524064372835));
#91228=DIRECTION('',(-1.82804254181044E-16,-0.999847695156391,-0.0174524064372836));
#91229=DIRECTION('center_axis',(0.,-1.,0.));
#91230=DIRECTION('ref_axis',(-1.,0.,1.38777878078144E-14));
#91231=DIRECTION('',(0.0174524064372836,-0.999847695156391,-1.82804254181044E-16));
#91232=DIRECTION('center_axis',(0.999847695156391,0.0174524064372835,-1.04728487079716E-14));
#91233=DIRECTION('ref_axis',(0.0174524064372835,-0.999847695156391,-1.82804254181044E-16));
#91234=DIRECTION('',(0.0174524064372836,-0.999847695156391,-1.82804254181044E-16));
#91235=DIRECTION('center_axis',(0.,-1.,0.));
#91236=DIRECTION('ref_axis',(-1.,0.,1.38777878078144E-14));
#91237=DIRECTION('',(0.,-0.999847695156391,0.0174524064372836));
#91238=DIRECTION('center_axis',(-1.04728487079716E-14,0.0174524064372835,
-0.999847695156391));
#91239=DIRECTION('ref_axis',(-1.82804254181044E-16,-0.999847695156391,-0.0174524064372835));
#91240=DIRECTION('',(-1.82804254181044E-16,-0.999847695156391,-0.0174524064372836));
#91241=DIRECTION('',(1.82804254181052E-16,0.999847695156391,0.0174524064372843));
#91242=DIRECTION('center_axis',(0.,-1.,0.));
#91243=DIRECTION('ref_axis',(-1.,0.,0.));
#91244=DIRECTION('',(0.0174524064372836,-0.999847695156391,-1.82804254181044E-16));
#91245=DIRECTION('center_axis',(0.999847695156391,0.0174524064372835,-1.04728487079716E-14));
#91246=DIRECTION('ref_axis',(0.0174524064372835,-0.999847695156391,-1.82804254181044E-16));
#91247=DIRECTION('',(0.0174524064372836,-0.999847695156391,-1.82804254181044E-16));
#91248=DIRECTION('center_axis',(0.,-1.,0.));
#91249=DIRECTION('ref_axis',(-1.,0.,1.38777878078144E-14));
#91250=DIRECTION('',(0.,-0.999847695156391,0.0174524064372836));
#91251=DIRECTION('center_axis',(0.,-1.,0.));
#91252=DIRECTION('ref_axis',(-1.,0.,1.04744440165294E-14));
#91253=DIRECTION('',(-0.0129073664048688,-0.999847695156391,-0.0117467605297205));
#91254=DIRECTION('',(-0.0117467605297206,-0.999847695156391,-0.0129073664048687));
#91255=DIRECTION('center_axis',(0.,-1.,0.));
#91256=DIRECTION('ref_axis',(-1.,0.,1.04744440165294E-14));
#91257=DIRECTION('',(0.0104681761271215,0.999847695156391,0.0139643753538675));
#91258=DIRECTION('',(-0.00904534609485905,-0.999847695156391,-0.014925421417044));
#91259=DIRECTION('center_axis',(0.,1.,0.));
#91260=DIRECTION('ref_axis',(1.,0.,-1.04744440165294E-14));
#91261=DIRECTION('center_axis',(0.,-1.,0.));
#91262=DIRECTION('ref_axis',(-1.,0.,1.04744440165294E-14));
#91263=DIRECTION('',(-0.00416696553936403,-0.999847695156391,-0.0169476514197658));
#91264=DIRECTION('',(0.00558979557162643,0.999847695156391,0.0165330177499319));
#91265=DIRECTION('center_axis',(0.,-1.,0.));
#91266=DIRECTION('ref_axis',(-1.,0.,1.04744440165294E-14));
#91267=DIRECTION('',(0.00315060529387891,0.999847695156391,0.0171656685490056));
#91268=DIRECTION('',(-0.00172777526161649,-0.999847695156391,-0.0173666716182889));
#91269=DIRECTION('center_axis',(-0.999847695156391,0.0174524064372835,0.));
#91270=DIRECTION('ref_axis',(-0.0174524064372835,-0.999847695156391,0.));
#91271=DIRECTION('',(-0.0174524064372836,-0.999847695156391,0.));
#91272=DIRECTION('center_axis',(-0.999847695156391,0.0174524064372835,0.));
#91273=DIRECTION('ref_axis',(-0.0174524064372835,-0.999847695156391,0.));
#91274=DIRECTION('',(-0.0174524064372836,-0.999847695156391,0.));
#91275=DIRECTION('',(-0.0174524064372836,-0.999847695156391,0.));
#91276=DIRECTION('center_axis',(0.999847695156391,0.0174524064372835,0.));
#91277=DIRECTION('ref_axis',(-0.0174524064372835,0.999847695156391,0.));
#91278=DIRECTION('',(0.0174524064372836,-0.999847695156391,0.));
#91279=DIRECTION('',(0.0174524064372836,-0.999847695156391,0.));
#91280=DIRECTION('center_axis',(0.,-1.,0.));
#91281=DIRECTION('ref_axis',(0.,0.,-1.));
#91282=DIRECTION('',(0.,-0.999847695156391,-0.0174524064372836));
#91283=DIRECTION('center_axis',(0.,-1.,0.));
#91284=DIRECTION('ref_axis',(0.,0.,-1.));
#91285=DIRECTION('',(0.,-0.999847695156391,-0.0174524064372836));
#91286=DIRECTION('center_axis',(0.,0.0174524064372835,-0.999847695156391));
#91287=DIRECTION('ref_axis',(0.,0.999847695156391,0.0174524064372835));
#91288=DIRECTION('center_axis',(0.999847695156391,0.0174524064372835,0.));
#91289=DIRECTION('ref_axis',(-0.0174524064372835,0.999847695156391,0.));
#91290=DIRECTION('',(0.0174524064372836,-0.999847695156391,0.));
#91291=DIRECTION('',(0.0174524064372836,-0.999847695156391,0.));
#91292=DIRECTION('center_axis',(0.,-1.,0.));
#91293=DIRECTION('ref_axis',(0.,0.,-1.));
#91294=DIRECTION('',(0.,-0.999847695156391,-0.0174524064372836));
#91295=DIRECTION('center_axis',(0.,0.0174524064372835,-0.999847695156391));
#91296=DIRECTION('ref_axis',(0.,0.999847695156391,0.0174524064372835));
#91297=DIRECTION('',(0.000707054516478238,-0.999847416824134,-0.0174540294492986));
#91298=DIRECTION('center_axis',(-0.999847695156391,0.0174524064372835,0.));
#91299=DIRECTION('ref_axis',(-0.0174524064372835,-0.999847695156391,0.));
#91300=DIRECTION('',(-0.0174524064372836,-0.999847695156391,0.));
#91301=DIRECTION('',(-0.0174524064372836,-0.999847695156391,0.));
#91302=DIRECTION('center_axis',(0.999847695156391,0.0174524064372835,0.));
#91303=DIRECTION('ref_axis',(-0.0174524064372835,0.999847695156391,0.));
#91304=DIRECTION('',(0.0174524064372836,-0.999847695156391,0.));
#91305=DIRECTION('',(0.0174524064372836,-0.999847695156391,0.));
#91306=DIRECTION('center_axis',(0.,-1.,0.));
#91307=DIRECTION('ref_axis',(0.,0.,-1.));
#91308=DIRECTION('',(0.,-0.999847695156391,-0.0174524064372836));
#91309=DIRECTION('center_axis',(0.,-1.,0.));
#91310=DIRECTION('ref_axis',(0.,0.,-1.));
#91311=DIRECTION('',(0.,-0.999847695156391,-0.0174524064372836));
#91312=DIRECTION('center_axis',(0.,0.0174524064372835,-0.999847695156391));
#91313=DIRECTION('ref_axis',(0.,0.999847695156391,0.0174524064372835));
#91314=DIRECTION('center_axis',(-0.999847695156391,0.0174524064372835,0.));
#91315=DIRECTION('ref_axis',(-0.0174524064372835,-0.999847695156391,0.));
#91316=DIRECTION('',(-0.0174524064372836,-0.999847695156391,0.));
#91317=DIRECTION('',(-0.0174524064372836,-0.999847695156391,0.));
#91318=DIRECTION('center_axis',(0.999847695156391,0.0174524064372835,0.));
#91319=DIRECTION('ref_axis',(-0.0174524064372835,0.999847695156391,0.));
#91320=DIRECTION('',(0.0174524064372836,-0.999847695156391,0.));
#91321=DIRECTION('',(0.0174524064372836,-0.999847695156391,0.));
#91322=DIRECTION('center_axis',(0.,-1.,0.));
#91323=DIRECTION('ref_axis',(0.,0.,-1.));
#91324=DIRECTION('',(0.,-0.999847695156391,-0.0174524064372836));
#91325=DIRECTION('center_axis',(0.,-1.,0.));
#91326=DIRECTION('ref_axis',(0.,0.,-1.));
#91327=DIRECTION('',(0.,-0.999847695156391,-0.0174524064372836));
#91328=DIRECTION('center_axis',(0.,0.0174524064372835,-0.999847695156391));
#91329=DIRECTION('ref_axis',(0.,0.999847695156391,0.0174524064372835));
#91330=DIRECTION('center_axis',(-0.999847695156391,0.0174524064372835,0.));
#91331=DIRECTION('ref_axis',(-0.0174524064372835,-0.999847695156391,0.));
#91332=DIRECTION('',(-0.0174524064372836,-0.999847695156391,0.));
#91333=DIRECTION('',(-0.0174524064372836,-0.999847695156391,0.));
#91334=DIRECTION('center_axis',(0.999847695156391,0.0174524064372835,0.));
#91335=DIRECTION('ref_axis',(-0.0174524064372835,0.999847695156391,0.));
#91336=DIRECTION('',(0.0174524064372836,-0.999847695156391,0.));
#91337=DIRECTION('',(0.0174524064372836,-0.999847695156391,0.));
#91338=DIRECTION('center_axis',(0.,-1.,0.));
#91339=DIRECTION('ref_axis',(0.,0.,-1.));
#91340=DIRECTION('',(0.,-0.999847695156391,-0.0174524064372836));
#91341=DIRECTION('center_axis',(0.,-1.,0.));
#91342=DIRECTION('ref_axis',(0.,0.,-1.));
#91343=DIRECTION('',(0.,-0.999847695156391,-0.0174524064372836));
#91344=DIRECTION('center_axis',(0.,0.0174524064372835,-0.999847695156391));
#91345=DIRECTION('ref_axis',(0.,0.999847695156391,0.0174524064372835));
#91346=DIRECTION('center_axis',(-0.999847695156391,0.0174524064372835,0.));
#91347=DIRECTION('ref_axis',(-0.0174524064372835,-0.999847695156391,0.));
#91348=DIRECTION('',(-0.0174524064372836,-0.999847695156391,0.));
#91349=DIRECTION('',(-0.0174524064372836,-0.999847695156391,0.));
#91350=DIRECTION('center_axis',(0.999847695156391,0.0174524064372835,0.));
#91351=DIRECTION('ref_axis',(-0.0174524064372835,0.999847695156391,0.));
#91352=DIRECTION('',(0.0174524064372836,-0.999847695156391,0.));
#91353=DIRECTION('',(0.0174524064372836,-0.999847695156391,0.));
#91354=DIRECTION('center_axis',(0.,-1.,0.));
#91355=DIRECTION('ref_axis',(0.,0.,-1.));
#91356=DIRECTION('',(0.,-0.999847695156391,-0.0174524064372836));
#91357=DIRECTION('center_axis',(0.,-1.,0.));
#91358=DIRECTION('ref_axis',(0.,0.,-1.));
#91359=DIRECTION('',(0.,-0.999847695156391,-0.0174524064372836));
#91360=DIRECTION('center_axis',(0.,0.0174524064372835,-0.999847695156391));
#91361=DIRECTION('ref_axis',(0.,0.999847695156391,0.0174524064372835));
#91362=DIRECTION('center_axis',(-0.999847695156391,0.0174524064372835,0.));
#91363=DIRECTION('ref_axis',(-0.0174524064372835,-0.999847695156391,0.));
#91364=DIRECTION('',(-0.0174524064372836,-0.999847695156391,0.));
#91365=DIRECTION('',(-0.0174524064372836,-0.999847695156391,0.));
#91366=DIRECTION('center_axis',(0.999847695156391,0.0174524064372835,0.));
#91367=DIRECTION('ref_axis',(-0.0174524064372835,0.999847695156391,0.));
#91368=DIRECTION('',(0.0174524064372836,-0.999847695156391,0.));
#91369=DIRECTION('',(0.0174524064372836,-0.999847695156391,0.));
#91370=DIRECTION('center_axis',(0.,-1.,0.));
#91371=DIRECTION('ref_axis',(0.,0.,-1.));
#91372=DIRECTION('',(0.,-0.999847695156391,-0.0174524064372836));
#91373=DIRECTION('center_axis',(0.,-1.,0.));
#91374=DIRECTION('ref_axis',(0.,0.,-1.));
#91375=DIRECTION('',(0.,-0.999847695156391,-0.0174524064372836));
#91376=DIRECTION('center_axis',(0.,0.0174524064372835,-0.999847695156391));
#91377=DIRECTION('ref_axis',(0.,0.999847695156391,0.0174524064372835));
#91378=DIRECTION('center_axis',(-0.999847695156391,0.0174524064372835,0.));
#91379=DIRECTION('ref_axis',(-0.0174524064372835,-0.999847695156391,0.));
#91380=DIRECTION('',(-0.0174524064372836,-0.999847695156391,0.));
#91381=DIRECTION('center_axis',(0.,-1.,0.));
#91382=DIRECTION('ref_axis',(0.,0.,-1.));
#91383=DIRECTION('',(0.,-0.999847695156391,0.0174524064372836));
#91384=DIRECTION('center_axis',(0.,0.0174524064372835,0.999847695156391));
#91385=DIRECTION('ref_axis',(0.,-0.999847695156391,0.0174524064372835));
#91386=DIRECTION('center_axis',(0.,-1.,0.));
#91387=DIRECTION('ref_axis',(0.,0.,-1.));
#91388=DIRECTION('',(0.,-0.999847695156391,-0.0174524064372836));
#91389=DIRECTION('',(-0.0174524064372836,-0.999847695156391,0.));
#91390=DIRECTION('center_axis',(-0.999847695156391,0.0174524064372835,0.));
#91391=DIRECTION('ref_axis',(-0.0174524064372835,-0.999847695156391,0.));
#91392=DIRECTION('',(-0.0174524064372836,-0.999847695156391,0.));
#91393=DIRECTION('center_axis',(0.,-1.,0.));
#91394=DIRECTION('ref_axis',(0.,0.,-1.));
#91395=DIRECTION('',(0.,-0.999847695156391,0.0174524064372836));
#91396=DIRECTION('center_axis',(0.,0.0174524064372835,0.999847695156391));
#91397=DIRECTION('ref_axis',(0.,-0.999847695156391,0.0174524064372835));
#91398=DIRECTION('',(0.,-0.999847695156391,0.0174524064372836));
#91399=DIRECTION('center_axis',(0.,-1.,0.));
#91400=DIRECTION('ref_axis',(0.,0.,-1.));
#91401=DIRECTION('',(0.0174524064372836,-0.999847695156391,0.));
#91402=DIRECTION('center_axis',(0.999847695156391,0.0174524064372835,0.));
#91403=DIRECTION('ref_axis',(-0.0174524064372835,0.999847695156391,0.));
#91404=DIRECTION('',(0.0174524064372836,-0.999847695156391,0.));
#91405=DIRECTION('center_axis',(0.,-1.,0.));
#91406=DIRECTION('ref_axis',(0.,0.,-1.));
#91407=DIRECTION('',(0.,-0.999847695156391,-0.0174524064372836));
#91408=DIRECTION('center_axis',(0.,0.0174524064372835,-0.999847695156391));
#91409=DIRECTION('ref_axis',(0.,0.999847695156391,0.0174524064372835));
#91410=DIRECTION('center_axis',(0.,-1.,0.));
#91411=DIRECTION('ref_axis',(0.,0.,-1.));
#91412=DIRECTION('',(0.,-0.999847695156391,-0.0174524064372836));
#91413=DIRECTION('',(-0.0174524064372836,-0.999847695156391,0.));
#91414=DIRECTION('center_axis',(-0.999847695156391,0.0174524064372835,0.));
#91415=DIRECTION('ref_axis',(-0.0174524064372835,-0.999847695156391,0.));
#91416=DIRECTION('',(-0.0174524064372836,-0.999847695156391,0.));
#91417=DIRECTION('center_axis',(0.,-1.,0.));
#91418=DIRECTION('ref_axis',(0.,0.,-1.));
#91419=DIRECTION('',(0.,-0.999847695156391,0.0174524064372836));
#91420=DIRECTION('center_axis',(0.,0.0174524064372835,0.999847695156391));
#91421=DIRECTION('ref_axis',(0.,-0.999847695156391,0.0174524064372835));
#91422=DIRECTION('',(0.,-0.999847695156391,0.0174524064372836));
#91423=DIRECTION('center_axis',(0.,-1.,0.));
#91424=DIRECTION('ref_axis',(0.,0.,-1.));
#91425=DIRECTION('',(0.0174524064372836,-0.999847695156391,0.));
#91426=DIRECTION('center_axis',(0.999847695156391,0.0174524064372835,0.));
#91427=DIRECTION('ref_axis',(-0.0174524064372835,0.999847695156391,0.));
#91428=DIRECTION('',(0.0174524064372836,-0.999847695156391,0.));
#91429=DIRECTION('center_axis',(0.,-1.,0.));
#91430=DIRECTION('ref_axis',(0.,0.,-1.));
#91431=DIRECTION('',(0.,-0.999847695156391,-0.0174524064372836));
#91432=DIRECTION('center_axis',(0.,0.0174524064372835,-0.999847695156391));
#91433=DIRECTION('ref_axis',(0.,0.999847695156391,0.0174524064372835));
#91434=DIRECTION('center_axis',(0.,0.0174524064372835,0.999847695156391));
#91435=DIRECTION('ref_axis',(0.,-0.999847695156391,0.0174524064372835));
#91436=DIRECTION('',(0.,0.999847695156391,-0.0174524064372838));
#91437=DIRECTION('',(0.,-0.999847695156391,0.0174524064372836));
#91438=DIRECTION('center_axis',(0.,-1.,0.));
#91439=DIRECTION('ref_axis',(0.,0.,-1.));
#91440=DIRECTION('',(0.0174524064372836,-0.999847695156391,0.));
#91441=DIRECTION('center_axis',(0.999847695156391,0.0174524064372835,0.));
#91442=DIRECTION('ref_axis',(-0.0174524064372835,0.999847695156391,0.));
#91443=DIRECTION('',(0.0174524064372836,-0.999847695156391,0.));
#91444=DIRECTION('center_axis',(0.,-1.,0.));
#91445=DIRECTION('ref_axis',(0.,0.,-1.));
#91446=DIRECTION('',(0.,-0.999847695156391,-0.0174524064372836));
#91447=DIRECTION('center_axis',(0.,0.0174524064372835,-0.999847695156391));
#91448=DIRECTION('ref_axis',(0.,0.999847695156391,0.0174524064372835));
#91449=DIRECTION('',(0.,-0.999847695156391,-0.0174524064372835));
#91450=DIRECTION('center_axis',(0.,-1.,0.));
#91451=DIRECTION('ref_axis',(0.,0.,-1.));
#91452=DIRECTION('',(0.,-0.999847695156391,-0.0174524064372836));
#91453=DIRECTION('',(-0.0174524064372836,-0.999847695156391,0.));
#91454=DIRECTION('center_axis',(-0.999847695156391,0.0174524064372835,0.));
#91455=DIRECTION('ref_axis',(-0.0174524064372835,-0.999847695156391,0.));
#91456=DIRECTION('',(-0.0174524064372836,-0.999847695156391,0.));
#91457=DIRECTION('center_axis',(0.,-1.,0.));
#91458=DIRECTION('ref_axis',(0.,0.,-1.));
#91459=DIRECTION('',(0.,-0.999847695156391,0.0174524064372836));
#91460=DIRECTION('center_axis',(0.,0.0174524064372835,0.999847695156391));
#91461=DIRECTION('ref_axis',(0.,-0.999847695156391,0.0174524064372835));
#91462=DIRECTION('',(0.,-0.999847695156391,0.0174524064372836));
#91463=DIRECTION('center_axis',(0.,-1.,0.));
#91464=DIRECTION('ref_axis',(0.,0.,-1.));
#91465=DIRECTION('',(0.0174524064372836,-0.999847695156391,0.));
#91466=DIRECTION('center_axis',(0.999847695156391,0.0174524064372835,0.));
#91467=DIRECTION('ref_axis',(-0.0174524064372835,0.999847695156391,0.));
#91468=DIRECTION('',(0.0174524064372836,-0.999847695156391,0.));
#91469=DIRECTION('center_axis',(0.,-1.,0.));
#91470=DIRECTION('ref_axis',(0.,0.,-1.));
#91471=DIRECTION('',(0.,-0.999847695156391,-0.0174524064372836));
#91472=DIRECTION('center_axis',(0.,0.0174524064372835,-0.999847695156391));
#91473=DIRECTION('ref_axis',(0.,0.999847695156391,0.0174524064372835));
#91474=DIRECTION('center_axis',(0.,-1.,0.));
#91475=DIRECTION('ref_axis',(0.,0.,-1.));
#91476=DIRECTION('',(0.,-0.999847695156391,-0.0174524064372836));
#91477=DIRECTION('',(-0.0174524064372836,-0.999847695156391,0.));
#91478=DIRECTION('center_axis',(-0.999847695156391,0.0174524064372835,0.));
#91479=DIRECTION('ref_axis',(-0.0174524064372835,-0.999847695156391,0.));
#91480=DIRECTION('',(-0.0174524064372836,-0.999847695156391,0.));
#91481=DIRECTION('center_axis',(0.,-1.,0.));
#91482=DIRECTION('ref_axis',(0.,0.,-1.));
#91483=DIRECTION('',(0.,-0.999847695156391,0.0174524064372836));
#91484=DIRECTION('center_axis',(0.,0.0174524064372835,0.999847695156391));
#91485=DIRECTION('ref_axis',(0.,-0.999847695156391,0.0174524064372835));
#91486=DIRECTION('',(0.,-0.999847695156391,0.0174524064372836));
#91487=DIRECTION('center_axis',(0.,-1.,0.));
#91488=DIRECTION('ref_axis',(0.,0.,-1.));
#91489=DIRECTION('',(0.0174524064372836,-0.999847695156391,0.));
#91490=DIRECTION('center_axis',(0.999847695156391,0.0174524064372835,0.));
#91491=DIRECTION('ref_axis',(-0.0174524064372835,0.999847695156391,0.));
#91492=DIRECTION('',(0.0174524064372836,-0.999847695156391,0.));
#91493=DIRECTION('center_axis',(0.,-1.,0.));
#91494=DIRECTION('ref_axis',(0.,0.,-1.));
#91495=DIRECTION('',(0.,-0.999847695156391,-0.0174524064372836));
#91496=DIRECTION('center_axis',(0.,0.0174524064372835,-0.999847695156391));
#91497=DIRECTION('ref_axis',(0.,0.999847695156391,0.0174524064372835));
#91498=DIRECTION('center_axis',(0.,-1.,0.));
#91499=DIRECTION('ref_axis',(0.,0.,-1.));
#91500=DIRECTION('',(0.,-0.999847695156391,-0.0174524064372836));
#91501=DIRECTION('',(-0.0174524064372836,-0.999847695156391,0.));
#91502=DIRECTION('center_axis',(-0.999847695156391,0.0174524064372835,0.));
#91503=DIRECTION('ref_axis',(-0.0174524064372835,-0.999847695156391,0.));
#91504=DIRECTION('',(-0.0174524064372836,-0.999847695156391,0.));
#91505=DIRECTION('center_axis',(0.,-1.,0.));
#91506=DIRECTION('ref_axis',(0.,0.,-1.));
#91507=DIRECTION('',(0.,-0.999847695156391,0.0174524064372836));
#91508=DIRECTION('center_axis',(0.,0.0174524064372835,0.999847695156391));
#91509=DIRECTION('ref_axis',(0.,-0.999847695156391,0.0174524064372835));
#91510=DIRECTION('',(0.,-0.999847695156391,0.0174524064372836));
#91511=DIRECTION('center_axis',(0.,-1.,0.));
#91512=DIRECTION('ref_axis',(0.,0.,-1.));
#91513=DIRECTION('',(0.0174524064372836,-0.999847695156391,0.));
#91514=DIRECTION('center_axis',(0.999847695156391,0.0174524064372835,0.));
#91515=DIRECTION('ref_axis',(-0.0174524064372835,0.999847695156391,0.));
#91516=DIRECTION('',(0.0174524064372836,-0.999847695156391,0.));
#91517=DIRECTION('center_axis',(0.,-1.,0.));
#91518=DIRECTION('ref_axis',(0.,0.,-1.));
#91519=DIRECTION('',(0.,-0.999847695156391,-0.0174524064372836));
#91520=DIRECTION('center_axis',(0.,0.0174524064372835,-0.999847695156391));
#91521=DIRECTION('ref_axis',(0.,0.999847695156391,0.0174524064372835));
#91522=DIRECTION('center_axis',(-0.999847695156391,0.0174524064372835,0.));
#91523=DIRECTION('ref_axis',(-0.0174524064372835,-0.999847695156391,0.));
#91524=DIRECTION('',(-0.0174524064372836,-0.999847695156391,0.));
#91525=DIRECTION('center_axis',(0.,-1.,0.));
#91526=DIRECTION('ref_axis',(0.,0.,-1.));
#91527=DIRECTION('',(0.,-0.999847695156391,0.0174524064372836));
#91528=DIRECTION('center_axis',(0.,0.0174524064372835,0.999847695156391));
#91529=DIRECTION('ref_axis',(0.,-0.999847695156391,0.0174524064372835));
#91530=DIRECTION('center_axis',(0.,-1.,0.));
#91531=DIRECTION('ref_axis',(0.,0.,-1.));
#91532=DIRECTION('',(0.,-0.999847695156391,-0.0174524064372836));
#91533=DIRECTION('',(-0.0174524064372836,-0.999847695156391,0.));
#91534=DIRECTION('center_axis',(-0.999847695156391,0.0174524064372835,0.));
#91535=DIRECTION('ref_axis',(-0.0174524064372835,-0.999847695156391,0.));
#91536=DIRECTION('',(-0.0174524064372836,-0.999847695156391,0.));
#91537=DIRECTION('center_axis',(0.,-1.,0.));
#91538=DIRECTION('ref_axis',(0.,0.,-1.));
#91539=DIRECTION('',(0.,-0.999847695156391,0.0174524064372836));
#91540=DIRECTION('center_axis',(0.,0.0174524064372835,0.999847695156391));
#91541=DIRECTION('ref_axis',(0.,-0.999847695156391,0.0174524064372835));
#91542=DIRECTION('',(0.,-0.999847695156391,0.0174524064372836));
#91543=DIRECTION('center_axis',(0.,-1.,0.));
#91544=DIRECTION('ref_axis',(0.,0.,-1.));
#91545=DIRECTION('',(0.0174524064372836,-0.999847695156391,0.));
#91546=DIRECTION('center_axis',(0.999847695156391,0.0174524064372835,0.));
#91547=DIRECTION('ref_axis',(-0.0174524064372835,0.999847695156391,0.));
#91548=DIRECTION('',(0.0174524064372836,-0.999847695156391,0.));
#91549=DIRECTION('center_axis',(0.,-1.,0.));
#91550=DIRECTION('ref_axis',(0.,0.,-1.));
#91551=DIRECTION('',(0.,-0.999847695156391,-0.0174524064372836));
#91552=DIRECTION('center_axis',(0.,0.0174524064372835,-0.999847695156391));
#91553=DIRECTION('ref_axis',(0.,0.999847695156391,0.0174524064372835));
#91554=DIRECTION('center_axis',(0.,-1.,0.));
#91555=DIRECTION('ref_axis',(0.,0.,-1.));
#91556=DIRECTION('',(0.,-0.999847695156391,-0.0174524064372836));
#91557=DIRECTION('',(-0.0174524064372836,-0.999847695156391,0.));
#91558=DIRECTION('center_axis',(-0.999847695156391,0.0174524064372835,0.));
#91559=DIRECTION('ref_axis',(-0.0174524064372835,-0.999847695156391,0.));
#91560=DIRECTION('',(-0.0174524064372836,-0.999847695156391,0.));
#91561=DIRECTION('center_axis',(0.,-1.,0.));
#91562=DIRECTION('ref_axis',(0.,0.,-1.));
#91563=DIRECTION('',(0.,-0.999847695156391,0.0174524064372836));
#91564=DIRECTION('center_axis',(0.,0.0174524064372835,0.999847695156391));
#91565=DIRECTION('ref_axis',(0.,-0.999847695156391,0.0174524064372835));
#91566=DIRECTION('',(0.,-0.999847695156391,0.0174524064372836));
#91567=DIRECTION('center_axis',(0.,-1.,0.));
#91568=DIRECTION('ref_axis',(0.,0.,-1.));
#91569=DIRECTION('',(0.0174524064372836,-0.999847695156391,0.));
#91570=DIRECTION('center_axis',(0.999847695156391,0.0174524064372835,0.));
#91571=DIRECTION('ref_axis',(-0.0174524064372835,0.999847695156391,0.));
#91572=DIRECTION('',(0.0174524064372836,-0.999847695156391,0.));
#91573=DIRECTION('center_axis',(0.,-1.,0.));
#91574=DIRECTION('ref_axis',(0.,0.,-1.));
#91575=DIRECTION('',(0.,-0.999847695156391,-0.0174524064372836));
#91576=DIRECTION('center_axis',(0.,0.0174524064372835,-0.999847695156391));
#91577=DIRECTION('ref_axis',(0.,0.999847695156391,0.0174524064372835));
#91578=DIRECTION('center_axis',(0.,0.0174524064372835,0.999847695156391));
#91579=DIRECTION('ref_axis',(0.,-0.999847695156391,0.0174524064372835));
#91580=DIRECTION('',(0.,0.999847695156391,-0.0174524064372832));
#91581=DIRECTION('',(0.,-0.999847695156391,0.0174524064372836));
#91582=DIRECTION('center_axis',(0.,-1.,0.));
#91583=DIRECTION('ref_axis',(0.,0.,-1.));
#91584=DIRECTION('',(0.0174524064372836,-0.999847695156391,0.));
#91585=DIRECTION('center_axis',(0.999847695156391,0.0174524064372835,0.));
#91586=DIRECTION('ref_axis',(-0.0174524064372835,0.999847695156391,0.));
#91587=DIRECTION('',(0.0174524064372836,-0.999847695156391,0.));
#91588=DIRECTION('center_axis',(0.,-1.,0.));
#91589=DIRECTION('ref_axis',(0.,0.,-1.));
#91590=DIRECTION('',(0.,-0.999847695156391,-0.0174524064372836));
#91591=DIRECTION('center_axis',(0.,0.0174524064372835,-0.999847695156391));
#91592=DIRECTION('ref_axis',(0.,0.999847695156391,0.0174524064372835));
#91593=DIRECTION('',(0.,-0.999847695156391,-0.0174524064372835));
#91594=DIRECTION('center_axis',(0.,-1.,0.));
#91595=DIRECTION('ref_axis',(0.,0.,-1.));
#91596=DIRECTION('',(0.,-0.999847695156391,-0.0174524064372836));
#91597=DIRECTION('',(-0.0174524064372836,-0.999847695156391,0.));
#91598=DIRECTION('center_axis',(-0.999847695156391,0.0174524064372835,0.));
#91599=DIRECTION('ref_axis',(-0.0174524064372835,-0.999847695156391,0.));
#91600=DIRECTION('',(-0.0174524064372836,-0.999847695156391,0.));
#91601=DIRECTION('center_axis',(0.,-1.,0.));
#91602=DIRECTION('ref_axis',(0.,0.,-1.));
#91603=DIRECTION('',(0.,-0.999847695156391,0.0174524064372836));
#91604=DIRECTION('center_axis',(0.,0.0174524064372835,0.999847695156391));
#91605=DIRECTION('ref_axis',(0.,-0.999847695156391,0.0174524064372835));
#91606=DIRECTION('',(0.,-0.999847695156391,0.0174524064372836));
#91607=DIRECTION('center_axis',(0.,-1.,0.));
#91608=DIRECTION('ref_axis',(0.,0.,-1.));
#91609=DIRECTION('',(0.0174524064372836,-0.999847695156391,0.));
#91610=DIRECTION('center_axis',(0.999847695156391,0.0174524064372835,0.));
#91611=DIRECTION('ref_axis',(-0.0174524064372835,0.999847695156391,0.));
#91612=DIRECTION('',(0.0174524064372836,-0.999847695156391,0.));
#91613=DIRECTION('center_axis',(0.,-1.,0.));
#91614=DIRECTION('ref_axis',(0.,0.,-1.));
#91615=DIRECTION('',(0.,-0.999847695156391,-0.0174524064372836));
#91616=DIRECTION('center_axis',(0.,0.0174524064372835,-0.999847695156391));
#91617=DIRECTION('ref_axis',(0.,0.999847695156391,0.0174524064372835));
#91618=DIRECTION('center_axis',(0.,-1.,0.));
#91619=DIRECTION('ref_axis',(0.,0.,-1.));
#91620=DIRECTION('',(0.,-0.999847695156391,-0.0174524064372836));
#91621=DIRECTION('',(-0.0174524064372836,-0.999847695156391,0.));
#91622=DIRECTION('center_axis',(-0.999847695156391,0.0174524064372835,0.));
#91623=DIRECTION('ref_axis',(-0.0174524064372835,-0.999847695156391,0.));
#91624=DIRECTION('',(-0.0174524064372836,-0.999847695156391,0.));
#91625=DIRECTION('center_axis',(0.,-1.,0.));
#91626=DIRECTION('ref_axis',(0.,0.,-1.));
#91627=DIRECTION('',(0.,-0.999847695156391,0.0174524064372836));
#91628=DIRECTION('center_axis',(0.,0.0174524064372835,0.999847695156391));
#91629=DIRECTION('ref_axis',(0.,-0.999847695156391,0.0174524064372835));
#91630=DIRECTION('',(0.,-0.999847695156391,0.0174524064372836));
#91631=DIRECTION('center_axis',(0.,-1.,0.));
#91632=DIRECTION('ref_axis',(0.,0.,-1.));
#91633=DIRECTION('',(0.0174524064372836,-0.999847695156391,0.));
#91634=DIRECTION('center_axis',(0.999847695156391,0.0174524064372835,0.));
#91635=DIRECTION('ref_axis',(-0.0174524064372835,0.999847695156391,0.));
#91636=DIRECTION('',(0.0174524064372836,-0.999847695156391,0.));
#91637=DIRECTION('center_axis',(0.,-1.,0.));
#91638=DIRECTION('ref_axis',(0.,0.,-1.));
#91639=DIRECTION('',(0.,-0.999847695156391,-0.0174524064372836));
#91640=DIRECTION('center_axis',(0.,0.0174524064372835,-0.999847695156391));
#91641=DIRECTION('ref_axis',(0.,0.999847695156391,0.0174524064372835));
#91642=DIRECTION('center_axis',(-0.999847695156391,0.0174524064372835,0.));
#91643=DIRECTION('ref_axis',(-0.0174524064372835,-0.999847695156391,0.));
#91644=DIRECTION('',(-0.0174524064372836,-0.999847695156391,0.));
#91645=DIRECTION('center_axis',(0.,-1.,0.));
#91646=DIRECTION('ref_axis',(0.,0.,-1.));
#91647=DIRECTION('',(0.,-0.999847695156391,0.0174524064372836));
#91648=DIRECTION('center_axis',(0.,0.0174524064372835,0.999847695156391));
#91649=DIRECTION('ref_axis',(0.,-0.999847695156391,0.0174524064372835));
#91650=DIRECTION('center_axis',(0.,-1.,0.));
#91651=DIRECTION('ref_axis',(0.,0.,-1.));
#91652=DIRECTION('',(0.,-0.999847695156391,-0.0174524064372836));
#91653=DIRECTION('',(-0.0174524064372836,-0.999847695156391,0.));
#91654=DIRECTION('center_axis',(-0.999847695156391,0.0174524064372835,0.));
#91655=DIRECTION('ref_axis',(-0.0174524064372835,-0.999847695156391,0.));
#91656=DIRECTION('',(-0.0174524064372836,-0.999847695156391,0.));
#91657=DIRECTION('center_axis',(0.,-1.,0.));
#91658=DIRECTION('ref_axis',(0.,0.,-1.));
#91659=DIRECTION('',(0.,-0.999847695156391,0.0174524064372836));
#91660=DIRECTION('center_axis',(0.,0.0174524064372835,0.999847695156391));
#91661=DIRECTION('ref_axis',(0.,-0.999847695156391,0.0174524064372835));
#91662=DIRECTION('',(0.,-0.999847695156391,0.0174524064372836));
#91663=DIRECTION('center_axis',(0.,-1.,0.));
#91664=DIRECTION('ref_axis',(0.,0.,-1.));
#91665=DIRECTION('',(0.0174524064372836,-0.999847695156391,0.));
#91666=DIRECTION('center_axis',(0.999847695156391,0.0174524064372835,0.));
#91667=DIRECTION('ref_axis',(-0.0174524064372835,0.999847695156391,0.));
#91668=DIRECTION('',(0.0174524064372836,-0.999847695156391,0.));
#91669=DIRECTION('center_axis',(0.,-1.,0.));
#91670=DIRECTION('ref_axis',(0.,0.,-1.));
#91671=DIRECTION('',(0.,-0.999847695156391,-0.0174524064372836));
#91672=DIRECTION('center_axis',(0.,0.0174524064372835,-0.999847695156391));
#91673=DIRECTION('ref_axis',(0.,0.999847695156391,0.0174524064372835));
#91674=DIRECTION('center_axis',(0.,-1.,0.));
#91675=DIRECTION('ref_axis',(0.,0.,-1.));
#91676=DIRECTION('',(0.,-0.999847695156391,-0.0174524064372836));
#91677=DIRECTION('',(-0.0174524064372836,-0.999847695156391,0.));
#91678=DIRECTION('center_axis',(-0.999847695156391,0.0174524064372835,0.));
#91679=DIRECTION('ref_axis',(-0.0174524064372835,-0.999847695156391,0.));
#91680=DIRECTION('',(-0.0174524064372836,-0.999847695156391,0.));
#91681=DIRECTION('center_axis',(0.,-1.,0.));
#91682=DIRECTION('ref_axis',(0.,0.,-1.));
#91683=DIRECTION('',(0.,-0.999847695156391,0.0174524064372836));
#91684=DIRECTION('center_axis',(0.,0.0174524064372835,0.999847695156391));
#91685=DIRECTION('ref_axis',(0.,-0.999847695156391,0.0174524064372835));
#91686=DIRECTION('',(0.,-0.999847695156391,0.0174524064372836));
#91687=DIRECTION('center_axis',(0.,-1.,0.));
#91688=DIRECTION('ref_axis',(0.,0.,-1.));
#91689=DIRECTION('',(0.0174524064372836,-0.999847695156391,0.));
#91690=DIRECTION('center_axis',(0.999847695156391,0.0174524064372835,0.));
#91691=DIRECTION('ref_axis',(-0.0174524064372835,0.999847695156391,0.));
#91692=DIRECTION('',(0.0174524064372836,-0.999847695156391,0.));
#91693=DIRECTION('center_axis',(0.,-1.,0.));
#91694=DIRECTION('ref_axis',(0.,0.,-1.));
#91695=DIRECTION('',(0.,-0.999847695156391,-0.0174524064372836));
#91696=DIRECTION('center_axis',(0.,0.0174524064372835,-0.999847695156391));
#91697=DIRECTION('ref_axis',(0.,0.999847695156391,0.0174524064372835));
#91698=DIRECTION('center_axis',(0.,-1.,0.));
#91699=DIRECTION('ref_axis',(0.,0.,-1.));
#91700=DIRECTION('',(0.0174524064372836,-0.999847695156391,0.));
#91701=DIRECTION('center_axis',(0.999847695156391,0.0174524064372835,0.));
#91702=DIRECTION('ref_axis',(-0.0174524064372835,0.999847695156391,0.));
#91703=DIRECTION('',(-0.0174363355322247,0.998926993621575,0.0429049602886386));
#91704=DIRECTION('center_axis',(0.,-1.,0.));
#91705=DIRECTION('ref_axis',(0.,0.,-1.));
#91706=DIRECTION('',(0.,-0.999847695156391,-0.0174524064372836));
#91707=DIRECTION('',(-0.0174524064372836,-0.999847695156391,0.));
#91708=DIRECTION('center_axis',(-0.999847695156391,0.0174524064372835,0.));
#91709=DIRECTION('ref_axis',(-0.0174524064372835,-0.999847695156391,0.));
#91710=DIRECTION('',(-0.0174524064372836,-0.999847695156391,0.));
#91711=DIRECTION('center_axis',(0.,-1.,0.));
#91712=DIRECTION('ref_axis',(0.,0.,-1.));
#91713=DIRECTION('',(0.,-0.999847695156391,0.0174524064372836));
#91714=DIRECTION('center_axis',(0.,0.0174524064372835,0.999847695156391));
#91715=DIRECTION('ref_axis',(0.,-0.999847695156391,0.0174524064372835));
#91716=DIRECTION('',(0.,-0.999847695156391,0.0174524064372836));
#91717=DIRECTION('center_axis',(0.,-1.,0.));
#91718=DIRECTION('ref_axis',(0.,0.,-1.));
#91719=DIRECTION('',(0.0174524064372836,-0.999847695156391,0.));
#91720=DIRECTION('center_axis',(0.999847695156391,0.0174524064372835,0.));
#91721=DIRECTION('ref_axis',(-0.0174524064372835,0.999847695156391,0.));
#91722=DIRECTION('',(0.0174524064372836,-0.999847695156391,0.));
#91723=DIRECTION('center_axis',(0.,-1.,0.));
#91724=DIRECTION('ref_axis',(0.,0.,-1.));
#91725=DIRECTION('',(0.,-0.999847695156391,-0.0174524064372836));
#91726=DIRECTION('center_axis',(0.,0.0174524064372835,-0.999847695156391));
#91727=DIRECTION('ref_axis',(0.,0.999847695156391,0.0174524064372835));
#91728=DIRECTION('center_axis',(0.,-1.,0.));
#91729=DIRECTION('ref_axis',(0.,0.,-1.));
#91730=DIRECTION('',(0.,-0.999847695156391,-0.0174524064372836));
#91731=DIRECTION('',(-0.0174524064372836,-0.999847695156391,0.));
#91732=DIRECTION('center_axis',(-0.999847695156391,0.0174524064372835,0.));
#91733=DIRECTION('ref_axis',(-0.0174524064372835,-0.999847695156391,0.));
#91734=DIRECTION('',(-0.0174524064372836,-0.999847695156391,0.));
#91735=DIRECTION('center_axis',(0.,-1.,0.));
#91736=DIRECTION('ref_axis',(0.,0.,-1.));
#91737=DIRECTION('',(0.,-0.999847695156391,0.0174524064372836));
#91738=DIRECTION('center_axis',(0.,0.0174524064372835,0.999847695156391));
#91739=DIRECTION('ref_axis',(0.,-0.999847695156391,0.0174524064372835));
#91740=DIRECTION('',(0.,-0.999847695156391,0.0174524064372836));
#91741=DIRECTION('center_axis',(0.,-1.,0.));
#91742=DIRECTION('ref_axis',(0.,0.,-1.));
#91743=DIRECTION('',(0.0174524064372836,-0.999847695156391,0.));
#91744=DIRECTION('center_axis',(0.999847695156391,0.0174524064372835,0.));
#91745=DIRECTION('ref_axis',(-0.0174524064372835,0.999847695156391,0.));
#91746=DIRECTION('',(0.0174524064372836,-0.999847695156391,0.));
#91747=DIRECTION('center_axis',(0.,-1.,0.));
#91748=DIRECTION('ref_axis',(0.,0.,-1.));
#91749=DIRECTION('',(0.,-0.999847695156391,-0.0174524064372836));
#91750=DIRECTION('center_axis',(0.,0.0174524064372835,-0.999847695156391));
#91751=DIRECTION('ref_axis',(0.,0.999847695156391,0.0174524064372835));
#91752=DIRECTION('center_axis',(0.,0.0174524064372835,0.999847695156391));
#91753=DIRECTION('ref_axis',(0.,-0.999847695156391,0.0174524064372835));
#91754=DIRECTION('',(0.,0.999847695156391,-0.0174524064372843));
#91755=DIRECTION('',(0.,-0.999847695156391,0.0174524064372836));
#91756=DIRECTION('center_axis',(0.,-1.,0.));
#91757=DIRECTION('ref_axis',(0.,0.,-1.));
#91758=DIRECTION('',(0.0174524064372836,-0.999847695156391,0.));
#91759=DIRECTION('center_axis',(0.999847695156391,0.0174524064372835,0.));
#91760=DIRECTION('ref_axis',(-0.0174524064372835,0.999847695156391,0.));
#91761=DIRECTION('',(0.0174524064372836,-0.999847695156391,0.));
#91762=DIRECTION('center_axis',(0.,-1.,0.));
#91763=DIRECTION('ref_axis',(0.,0.,-1.));
#91764=DIRECTION('',(0.,-0.999847695156391,-0.0174524064372836));
#91765=DIRECTION('center_axis',(0.,0.0174524064372835,-0.999847695156391));
#91766=DIRECTION('ref_axis',(0.,0.999847695156391,0.0174524064372835));
#91767=DIRECTION('',(0.,-0.999847695156391,-0.0174524064372835));
#91768=DIRECTION('center_axis',(-0.999847695156391,0.0174524064372835,0.));
#91769=DIRECTION('ref_axis',(-0.0174524064372835,-0.999847695156391,0.));
#91770=DIRECTION('',(-0.0174524064372836,-0.999847695156391,0.));
#91771=DIRECTION('center_axis',(0.,-1.,0.));
#91772=DIRECTION('ref_axis',(0.,0.,-1.));
#91773=DIRECTION('',(0.,-0.999847695156391,0.0174524064372836));
#91774=DIRECTION('center_axis',(0.,0.0174524064372835,0.999847695156391));
#91775=DIRECTION('ref_axis',(0.,-0.999847695156391,0.0174524064372835));
#91776=DIRECTION('center_axis',(-0.999847695156391,0.0174524064372835,0.));
#91777=DIRECTION('ref_axis',(-0.0174524064372835,-0.999847695156391,0.));
#91778=DIRECTION('',(0.0174524064372843,0.999847695156391,0.));
#91779=DIRECTION('',(-0.0174524064372836,-0.999847695156391,0.));
#91780=DIRECTION('center_axis',(0.,-1.,0.));
#91781=DIRECTION('ref_axis',(0.,0.,-1.));
#91782=DIRECTION('',(0.,-0.999847695156391,0.0174524064372836));
#91783=DIRECTION('center_axis',(0.,0.0174524064372835,0.999847695156391));
#91784=DIRECTION('ref_axis',(0.,-0.999847695156391,0.0174524064372835));
#91785=DIRECTION('center_axis',(0.,-1.,0.));
#91786=DIRECTION('ref_axis',(0.,0.,-1.));
#91787=DIRECTION('',(-0.0149254214170441,-0.999847695156391,-0.00904534609485889));
#91788=DIRECTION('',(0.0139643753538676,0.999847695156391,0.0104681761271213));
#91789=DIRECTION('center_axis',(0.,1.,0.));
#91790=DIRECTION('ref_axis',(0.,0.,1.));
#91791=DIRECTION('center_axis',(0.,-1.,0.));
#91792=DIRECTION('ref_axis',(0.,0.,-1.));
#91793=DIRECTION('',(0.0165330177499319,0.999847695156391,0.00558979557162625));
#91794=DIRECTION('',(-0.0169476514197658,-0.999847695156391,-0.00416696553936385));
#91795=DIRECTION('center_axis',(0.,-1.,0.));
#91796=DIRECTION('ref_axis',(0.,0.,-1.));
#91797=DIRECTION('',(-0.017366671618289,-0.999847695156391,-0.00172777526161631));
#91798=DIRECTION('',(0.0171656685490056,0.999847695156391,0.00315060529387873));
#91799=DIRECTION('center_axis',(0.,-1.,0.));
#91800=DIRECTION('ref_axis',(0.,0.,-1.));
#91801=DIRECTION('',(0.0174379006513674,0.999847695156391,0.000711415016131197));
#91802=DIRECTION('',(0.0174379006513674,0.999847695156391,-0.000711415016131197));
#91803=DIRECTION('center_axis',(0.,-1.,0.));
#91804=DIRECTION('ref_axis',(0.,0.,1.));
#91805=DIRECTION('',(6.09347513936813E-17,-0.999847695156391,0.0174524064372836));
#91806=DIRECTION('center_axis',(0.,-1.,0.));
#91807=DIRECTION('ref_axis',(0.,0.,1.));
#91808=DIRECTION('',(0.,-0.999847695156391,0.0174524064372836));
#91809=DIRECTION('center_axis',(0.,-1.,0.));
#91810=DIRECTION('ref_axis',(0.,0.,1.));
#91811=DIRECTION('',(0.,-0.999847695156391,0.0174524064372836));
#91812=DIRECTION('center_axis',(0.,0.0174524064372835,0.999847695156391));
#91813=DIRECTION('ref_axis',(0.,0.999847695156391,-0.0174524064372835));
#91814=DIRECTION('center_axis',(0.,-1.,0.));
#91815=DIRECTION('ref_axis',(0.,0.,1.));
#91816=DIRECTION('',(0.,-0.999847695156391,0.0174524064372836));
#91817=DIRECTION('center_axis',(0.,0.0174524064372835,0.999847695156391));
#91818=DIRECTION('ref_axis',(0.,0.999847695156391,-0.0174524064372835));
#91819=DIRECTION('center_axis',(0.,-1.,0.));
#91820=DIRECTION('ref_axis',(0.,0.,1.));
#91821=DIRECTION('',(0.,-0.999847695156391,0.0174524064372836));
#91822=DIRECTION('center_axis',(0.,-1.,0.));
#91823=DIRECTION('ref_axis',(0.,0.,1.));
#91824=DIRECTION('',(0.,-0.999847695156391,0.0174524064372836));
#91825=DIRECTION('center_axis',(0.,0.0174524064372835,0.999847695156391));
#91826=DIRECTION('ref_axis',(0.,0.999847695156391,-0.0174524064372835));
#91827=DIRECTION('center_axis',(0.,-1.,0.));
#91828=DIRECTION('ref_axis',(0.,0.,1.));
#91829=DIRECTION('',(0.,-0.999847695156391,0.0174524064372836));
#91830=DIRECTION('center_axis',(0.,-1.,0.));
#91831=DIRECTION('ref_axis',(0.,0.,1.));
#91832=DIRECTION('',(0.,-0.999847695156391,0.0174524064372836));
#91833=DIRECTION('center_axis',(0.,0.0174524064372835,0.999847695156391));
#91834=DIRECTION('ref_axis',(0.,0.999847695156391,-0.0174524064372835));
#91835=DIRECTION('center_axis',(0.,-1.,0.));
#91836=DIRECTION('ref_axis',(0.,0.,1.));
#91837=DIRECTION('',(0.,-0.999847695156391,0.0174524064372836));
#91838=DIRECTION('center_axis',(0.,-1.,0.));
#91839=DIRECTION('ref_axis',(0.,0.,1.));
#91840=DIRECTION('',(0.,-0.999847695156391,0.0174524064372836));
#91841=DIRECTION('center_axis',(0.,0.0174524064372835,0.999847695156391));
#91842=DIRECTION('ref_axis',(0.,0.999847695156391,-0.0174524064372835));
#91843=DIRECTION('center_axis',(0.,-1.,0.));
#91844=DIRECTION('ref_axis',(0.,0.,1.));
#91845=DIRECTION('',(0.,-0.999847695156391,0.0174524064372836));
#91846=DIRECTION('center_axis',(0.,-1.,0.));
#91847=DIRECTION('ref_axis',(0.,0.,1.));
#91848=DIRECTION('',(0.,-0.999847695156391,0.0174524064372836));
#91849=DIRECTION('center_axis',(0.,0.0174524064372835,0.999847695156391));
#91850=DIRECTION('ref_axis',(0.,0.999847695156391,-0.0174524064372835));
#91851=DIRECTION('center_axis',(0.,-1.,0.));
#91852=DIRECTION('ref_axis',(0.,0.,1.));
#91853=DIRECTION('',(0.,-0.999847695156391,0.0174524064372836));
#91854=DIRECTION('center_axis',(0.,-1.,0.));
#91855=DIRECTION('ref_axis',(0.,0.,1.));
#91856=DIRECTION('',(0.,-0.999847695156391,0.0174524064372836));
#91857=DIRECTION('center_axis',(0.,0.0174524064372835,0.999847695156391));
#91858=DIRECTION('ref_axis',(0.,0.999847695156391,-0.0174524064372835));
#91859=DIRECTION('center_axis',(0.,-1.,0.));
#91860=DIRECTION('ref_axis',(0.,0.,1.));
#91861=DIRECTION('',(6.09347513936813E-17,-0.999847695156391,0.0174524064372836));
#91862=DIRECTION('',(-0.0174524064372836,-0.999847695156391,0.));
#91863=DIRECTION('center_axis',(-0.999847695156391,0.0174524064372835,0.));
#91864=DIRECTION('ref_axis',(-0.0174524064372835,-0.999847695156391,0.));
#91865=DIRECTION('',(-0.0174524064372836,-0.999847695156391,0.));
#91866=DIRECTION('center_axis',(0.,-1.,0.));
#91867=DIRECTION('ref_axis',(0.,0.,1.));
#91868=DIRECTION('',(0.,-0.999847695156391,-0.0174524064372836));
#91869=DIRECTION('center_axis',(0.,0.0174524064372835,-0.999847695156391));
#91870=DIRECTION('ref_axis',(0.,-0.999847695156391,-0.0174524064372835));
#91871=DIRECTION('',(0.,-0.999847695156391,-0.0174524064372836));
#91872=DIRECTION('center_axis',(0.,-1.,0.));
#91873=DIRECTION('ref_axis',(0.,0.,1.));
#91874=DIRECTION('',(0.0174524064372836,-0.999847695156391,-6.09347513936813E-17));
#91875=DIRECTION('center_axis',(0.,-1.,0.));
#91876=DIRECTION('ref_axis',(0.,0.,1.));
#91877=DIRECTION('',(-0.0174524064372836,-0.999847695156391,0.));
#91878=DIRECTION('',(0.,-0.999847695156391,0.0174524064372836));
#91879=DIRECTION('center_axis',(-0.999847695156391,0.0174524064372835,0.));
#91880=DIRECTION('ref_axis',(-0.0174524064372835,-0.999847695156391,0.));
#91881=DIRECTION('',(-0.0174524064372836,-0.999847695156391,0.));
#91882=DIRECTION('center_axis',(0.,-1.,0.));
#91883=DIRECTION('ref_axis',(0.,0.,1.));
#91884=DIRECTION('',(0.,-0.999847695156391,-0.0174524064372836));
#91885=DIRECTION('center_axis',(0.,0.0174524064372835,-0.999847695156391));
#91886=DIRECTION('ref_axis',(0.,-0.999847695156391,-0.0174524064372835));
#91887=DIRECTION('',(0.,-0.999847695156391,-0.0174524064372836));
#91888=DIRECTION('center_axis',(0.,-1.,0.));
#91889=DIRECTION('ref_axis',(0.,0.,1.));
#91890=DIRECTION('',(0.0174524064372836,-0.999847695156391,0.));
#91891=DIRECTION('center_axis',(0.999847695156391,0.0174524064372835,0.));
#91892=DIRECTION('ref_axis',(-0.0174524064372835,0.999847695156391,0.));
#91893=DIRECTION('',(0.0174524064372836,-0.999847695156391,0.));
#91894=DIRECTION('center_axis',(0.,-1.,0.));
#91895=DIRECTION('ref_axis',(0.,0.,1.));
#91896=DIRECTION('',(0.,-0.999847695156391,0.0174524064372836));
#91897=DIRECTION('center_axis',(0.,0.0174524064372835,0.999847695156391));
#91898=DIRECTION('ref_axis',(0.,0.999847695156391,-0.0174524064372835));
#91899=DIRECTION('center_axis',(0.,-1.,0.));
#91900=DIRECTION('ref_axis',(0.,0.,1.));
#91901=DIRECTION('',(-0.0174524064372836,-0.999847695156391,0.));
#91902=DIRECTION('',(0.,-0.999847695156391,0.0174524064372836));
#91903=DIRECTION('center_axis',(-0.999847695156391,0.0174524064372835,0.));
#91904=DIRECTION('ref_axis',(-0.0174524064372835,-0.999847695156391,0.));
#91905=DIRECTION('',(-0.0174524064372836,-0.999847695156391,0.));
#91906=DIRECTION('center_axis',(0.,-1.,0.));
#91907=DIRECTION('ref_axis',(0.,0.,1.));
#91908=DIRECTION('',(0.,-0.999847695156391,-0.0174524064372836));
#91909=DIRECTION('center_axis',(0.,0.0174524064372835,-0.999847695156391));
#91910=DIRECTION('ref_axis',(0.,-0.999847695156391,-0.0174524064372835));
#91911=DIRECTION('',(0.,-0.999847695156391,-0.0174524064372836));
#91912=DIRECTION('center_axis',(0.,-1.,0.));
#91913=DIRECTION('ref_axis',(0.,0.,1.));
#91914=DIRECTION('',(0.0174524064372836,-0.999847695156391,0.));
#91915=DIRECTION('center_axis',(0.999847695156391,0.0174524064372835,0.));
#91916=DIRECTION('ref_axis',(-0.0174524064372835,0.999847695156391,0.));
#91917=DIRECTION('',(0.0174524064372836,-0.999847695156391,0.));
#91918=DIRECTION('center_axis',(0.,-1.,0.));
#91919=DIRECTION('ref_axis',(0.,0.,1.));
#91920=DIRECTION('',(0.,-0.999847695156391,0.0174524064372836));
#91921=DIRECTION('center_axis',(0.,0.0174524064372835,0.999847695156391));
#91922=DIRECTION('ref_axis',(0.,0.999847695156391,-0.0174524064372835));
#91923=DIRECTION('center_axis',(0.,0.0174524064372835,-0.999847695156391));
#91924=DIRECTION('ref_axis',(0.,-0.999847695156391,-0.0174524064372835));
#91925=DIRECTION('',(0.,-0.999847695156391,-0.0174524064372836));
#91926=DIRECTION('',(0.,0.999847695156391,0.0174524064372838));
#91927=DIRECTION('center_axis',(0.,-1.,0.));
#91928=DIRECTION('ref_axis',(0.,0.,1.));
#91929=DIRECTION('',(0.0174524064372836,-0.999847695156391,0.));
#91930=DIRECTION('center_axis',(0.999847695156391,0.0174524064372835,0.));
#91931=DIRECTION('ref_axis',(-0.0174524064372835,0.999847695156391,0.));
#91932=DIRECTION('',(0.0174524064372836,-0.999847695156391,0.));
#91933=DIRECTION('center_axis',(0.,-1.,0.));
#91934=DIRECTION('ref_axis',(0.,0.,1.));
#91935=DIRECTION('',(0.,-0.999847695156391,0.0174524064372836));
#91936=DIRECTION('center_axis',(0.,0.0174524064372835,0.999847695156391));
#91937=DIRECTION('ref_axis',(0.,0.999847695156391,-0.0174524064372835));
#91938=DIRECTION('',(0.,-0.999847695156391,0.0174524064372835));
#91939=DIRECTION('center_axis',(0.,-1.,0.));
#91940=DIRECTION('ref_axis',(0.,0.,1.));
#91941=DIRECTION('',(-0.0174524064372836,-0.999847695156391,0.));
#91942=DIRECTION('',(0.,-0.999847695156391,0.0174524064372836));
#91943=DIRECTION('center_axis',(-0.999847695156391,0.0174524064372835,0.));
#91944=DIRECTION('ref_axis',(-0.0174524064372835,-0.999847695156391,0.));
#91945=DIRECTION('',(-0.0174524064372836,-0.999847695156391,0.));
#91946=DIRECTION('center_axis',(0.,-1.,0.));
#91947=DIRECTION('ref_axis',(0.,0.,1.));
#91948=DIRECTION('',(0.,-0.999847695156391,-0.0174524064372836));
#91949=DIRECTION('center_axis',(0.,0.0174524064372835,-0.999847695156391));
#91950=DIRECTION('ref_axis',(0.,-0.999847695156391,-0.0174524064372835));
#91951=DIRECTION('',(0.,-0.999847695156391,-0.0174524064372836));
#91952=DIRECTION('center_axis',(0.,-1.,0.));
#91953=DIRECTION('ref_axis',(0.,0.,1.));
#91954=DIRECTION('',(0.0174524064372836,-0.999847695156391,0.));
#91955=DIRECTION('center_axis',(0.999847695156391,0.0174524064372835,0.));
#91956=DIRECTION('ref_axis',(-0.0174524064372835,0.999847695156391,0.));
#91957=DIRECTION('',(0.0174524064372836,-0.999847695156391,0.));
#91958=DIRECTION('center_axis',(0.,-1.,0.));
#91959=DIRECTION('ref_axis',(0.,0.,1.));
#91960=DIRECTION('',(0.,-0.999847695156391,0.0174524064372836));
#91961=DIRECTION('center_axis',(0.,0.0174524064372835,0.999847695156391));
#91962=DIRECTION('ref_axis',(0.,0.999847695156391,-0.0174524064372835));
#91963=DIRECTION('center_axis',(0.,-1.,0.));
#91964=DIRECTION('ref_axis',(0.,0.,1.));
#91965=DIRECTION('',(-0.0174524064372836,-0.999847695156391,0.));
#91966=DIRECTION('',(0.,-0.999847695156391,0.0174524064372836));
#91967=DIRECTION('center_axis',(-0.999847695156391,0.0174524064372835,0.));
#91968=DIRECTION('ref_axis',(-0.0174524064372835,-0.999847695156391,0.));
#91969=DIRECTION('',(-0.0174524064372836,-0.999847695156391,0.));
#91970=DIRECTION('center_axis',(0.,-1.,0.));
#91971=DIRECTION('ref_axis',(0.,0.,1.));
#91972=DIRECTION('',(0.,-0.999847695156391,-0.0174524064372836));
#91973=DIRECTION('center_axis',(0.,0.0174524064372835,-0.999847695156391));
#91974=DIRECTION('ref_axis',(0.,-0.999847695156391,-0.0174524064372835));
#91975=DIRECTION('',(0.,-0.999847695156391,-0.0174524064372836));
#91976=DIRECTION('center_axis',(0.,-1.,0.));
#91977=DIRECTION('ref_axis',(0.,0.,1.));
#91978=DIRECTION('',(0.0174524064372836,-0.999847695156391,0.));
#91979=DIRECTION('center_axis',(0.999847695156391,0.0174524064372835,0.));
#91980=DIRECTION('ref_axis',(-0.0174524064372835,0.999847695156391,0.));
#91981=DIRECTION('',(0.0174524064372836,-0.999847695156391,0.));
#91982=DIRECTION('center_axis',(0.,-1.,0.));
#91983=DIRECTION('ref_axis',(0.,0.,1.));
#91984=DIRECTION('',(0.,-0.999847695156391,0.0174524064372836));
#91985=DIRECTION('center_axis',(0.,0.0174524064372835,0.999847695156391));
#91986=DIRECTION('ref_axis',(0.,0.999847695156391,-0.0174524064372835));
#91987=DIRECTION('center_axis',(0.,-1.,0.));
#91988=DIRECTION('ref_axis',(0.,0.,1.));
#91989=DIRECTION('',(-0.0174524064372836,-0.999847695156391,0.));
#91990=DIRECTION('',(0.,-0.999847695156391,0.0174524064372836));
#91991=DIRECTION('center_axis',(-0.999847695156391,0.0174524064372835,0.));
#91992=DIRECTION('ref_axis',(-0.0174524064372835,-0.999847695156391,0.));
#91993=DIRECTION('',(-0.0174524064372836,-0.999847695156391,0.));
#91994=DIRECTION('center_axis',(0.,-1.,0.));
#91995=DIRECTION('ref_axis',(0.,0.,1.));
#91996=DIRECTION('',(0.,-0.999847695156391,-0.0174524064372836));
#91997=DIRECTION('center_axis',(0.,0.0174524064372835,-0.999847695156391));
#91998=DIRECTION('ref_axis',(0.,-0.999847695156391,-0.0174524064372835));
#91999=DIRECTION('',(0.,-0.999847695156391,-0.0174524064372836));
#92000=DIRECTION('center_axis',(0.,-1.,0.));
#92001=DIRECTION('ref_axis',(0.,0.,1.));
#92002=DIRECTION('',(0.0174524064372836,-0.999847695156391,0.));
#92003=DIRECTION('center_axis',(0.999847695156391,0.0174524064372835,0.));
#92004=DIRECTION('ref_axis',(-0.0174524064372835,0.999847695156391,0.));
#92005=DIRECTION('',(0.0174524064372836,-0.999847695156391,0.));
#92006=DIRECTION('center_axis',(0.,-1.,0.));
#92007=DIRECTION('ref_axis',(0.,0.,1.));
#92008=DIRECTION('',(0.,-0.999847695156391,0.0174524064372836));
#92009=DIRECTION('center_axis',(0.,0.0174524064372835,0.999847695156391));
#92010=DIRECTION('ref_axis',(0.,0.999847695156391,-0.0174524064372835));
#92011=DIRECTION('center_axis',(0.,-1.,0.));
#92012=DIRECTION('ref_axis',(0.,0.,1.));
#92013=DIRECTION('',(6.09347513936813E-17,-0.999847695156391,0.0174524064372836));
#92014=DIRECTION('',(-0.0174524064372836,-0.999847695156391,0.));
#92015=DIRECTION('center_axis',(-0.999847695156391,0.0174524064372835,0.));
#92016=DIRECTION('ref_axis',(-0.0174524064372835,-0.999847695156391,0.));
#92017=DIRECTION('',(-0.0174524064372836,-0.999847695156391,0.));
#92018=DIRECTION('center_axis',(0.,-1.,0.));
#92019=DIRECTION('ref_axis',(0.,0.,1.));
#92020=DIRECTION('',(0.,-0.999847695156391,-0.0174524064372836));
#92021=DIRECTION('center_axis',(0.,0.0174524064372835,-0.999847695156391));
#92022=DIRECTION('ref_axis',(0.,-0.999847695156391,-0.0174524064372835));
#92023=DIRECTION('',(0.,-0.999847695156391,-0.0174524064372836));
#92024=DIRECTION('center_axis',(0.,-1.,0.));
#92025=DIRECTION('ref_axis',(0.,0.,1.));
#92026=DIRECTION('',(0.0174524064372836,-0.999847695156391,-6.09347513936813E-17));
#92027=DIRECTION('center_axis',(0.,-1.,0.));
#92028=DIRECTION('ref_axis',(0.,0.,1.));
#92029=DIRECTION('',(-0.0174524064372836,-0.999847695156391,0.));
#92030=DIRECTION('',(0.,-0.999847695156391,0.0174524064372836));
#92031=DIRECTION('center_axis',(-0.999847695156391,0.0174524064372835,0.));
#92032=DIRECTION('ref_axis',(-0.0174524064372835,-0.999847695156391,0.));
#92033=DIRECTION('',(-0.0174524064372836,-0.999847695156391,0.));
#92034=DIRECTION('center_axis',(0.,-1.,0.));
#92035=DIRECTION('ref_axis',(0.,0.,1.));
#92036=DIRECTION('',(0.,-0.999847695156391,-0.0174524064372836));
#92037=DIRECTION('center_axis',(0.,0.0174524064372835,-0.999847695156391));
#92038=DIRECTION('ref_axis',(0.,-0.999847695156391,-0.0174524064372835));
#92039=DIRECTION('',(0.,-0.999847695156391,-0.0174524064372836));
#92040=DIRECTION('center_axis',(0.,-1.,0.));
#92041=DIRECTION('ref_axis',(0.,0.,1.));
#92042=DIRECTION('',(0.0174524064372836,-0.999847695156391,0.));
#92043=DIRECTION('center_axis',(0.999847695156391,0.0174524064372835,0.));
#92044=DIRECTION('ref_axis',(-0.0174524064372835,0.999847695156391,0.));
#92045=DIRECTION('',(0.0174524064372836,-0.999847695156391,0.));
#92046=DIRECTION('center_axis',(0.,-1.,0.));
#92047=DIRECTION('ref_axis',(0.,0.,1.));
#92048=DIRECTION('',(0.,-0.999847695156391,0.0174524064372836));
#92049=DIRECTION('center_axis',(0.,0.0174524064372835,0.999847695156391));
#92050=DIRECTION('ref_axis',(0.,0.999847695156391,-0.0174524064372835));
#92051=DIRECTION('center_axis',(0.,-1.,0.));
#92052=DIRECTION('ref_axis',(0.,0.,1.));
#92053=DIRECTION('',(-0.0174524064372836,-0.999847695156391,0.));
#92054=DIRECTION('',(0.,-0.999847695156391,0.0174524064372836));
#92055=DIRECTION('center_axis',(-0.999847695156391,0.0174524064372835,0.));
#92056=DIRECTION('ref_axis',(-0.0174524064372835,-0.999847695156391,0.));
#92057=DIRECTION('',(-0.0174524064372836,-0.999847695156391,0.));
#92058=DIRECTION('center_axis',(0.,-1.,0.));
#92059=DIRECTION('ref_axis',(0.,0.,1.));
#92060=DIRECTION('',(0.,-0.999847695156391,-0.0174524064372836));
#92061=DIRECTION('center_axis',(0.,0.0174524064372835,-0.999847695156391));
#92062=DIRECTION('ref_axis',(0.,-0.999847695156391,-0.0174524064372835));
#92063=DIRECTION('',(0.,-0.999847695156391,-0.0174524064372836));
#92064=DIRECTION('center_axis',(0.,-1.,0.));
#92065=DIRECTION('ref_axis',(0.,0.,1.));
#92066=DIRECTION('',(0.0174524064372836,-0.999847695156391,0.));
#92067=DIRECTION('center_axis',(0.999847695156391,0.0174524064372835,0.));
#92068=DIRECTION('ref_axis',(-0.0174524064372835,0.999847695156391,0.));
#92069=DIRECTION('',(0.0174524064372836,-0.999847695156391,0.));
#92070=DIRECTION('center_axis',(0.,-1.,0.));
#92071=DIRECTION('ref_axis',(0.,0.,1.));
#92072=DIRECTION('',(0.,-0.999847695156391,0.0174524064372836));
#92073=DIRECTION('center_axis',(0.,0.0174524064372835,0.999847695156391));
#92074=DIRECTION('ref_axis',(0.,0.999847695156391,-0.0174524064372835));
#92075=DIRECTION('center_axis',(0.,0.0174524064372835,-0.999847695156391));
#92076=DIRECTION('ref_axis',(0.,-0.999847695156391,-0.0174524064372835));
#92077=DIRECTION('',(0.,-0.999847695156391,-0.0174524064372836));
#92078=DIRECTION('',(0.,0.999847695156391,0.0174524064372832));
#92079=DIRECTION('center_axis',(0.,-1.,0.));
#92080=DIRECTION('ref_axis',(0.,0.,1.));
#92081=DIRECTION('',(0.0174524064372836,-0.999847695156391,0.));
#92082=DIRECTION('center_axis',(0.999847695156391,0.0174524064372835,0.));
#92083=DIRECTION('ref_axis',(-0.0174524064372835,0.999847695156391,0.));
#92084=DIRECTION('',(0.0174524064372836,-0.999847695156391,0.));
#92085=DIRECTION('center_axis',(0.,-1.,0.));
#92086=DIRECTION('ref_axis',(0.,0.,1.));
#92087=DIRECTION('',(0.,-0.999847695156391,0.0174524064372836));
#92088=DIRECTION('center_axis',(0.,0.0174524064372835,0.999847695156391));
#92089=DIRECTION('ref_axis',(0.,0.999847695156391,-0.0174524064372835));
#92090=DIRECTION('',(0.,-0.999847695156391,0.0174524064372835));
#92091=DIRECTION('center_axis',(0.,-1.,0.));
#92092=DIRECTION('ref_axis',(0.,0.,1.));
#92093=DIRECTION('',(-0.0174524064372836,-0.999847695156391,0.));
#92094=DIRECTION('',(0.,-0.999847695156391,0.0174524064372836));
#92095=DIRECTION('center_axis',(-0.999847695156391,0.0174524064372835,0.));
#92096=DIRECTION('ref_axis',(-0.0174524064372835,-0.999847695156391,0.));
#92097=DIRECTION('',(-0.0174524064372836,-0.999847695156391,0.));
#92098=DIRECTION('center_axis',(0.,-1.,0.));
#92099=DIRECTION('ref_axis',(0.,0.,1.));
#92100=DIRECTION('',(0.,-0.999847695156391,-0.0174524064372836));
#92101=DIRECTION('center_axis',(0.,0.0174524064372835,-0.999847695156391));
#92102=DIRECTION('ref_axis',(0.,-0.999847695156391,-0.0174524064372835));
#92103=DIRECTION('',(0.,-0.999847695156391,-0.0174524064372836));
#92104=DIRECTION('center_axis',(0.,-1.,0.));
#92105=DIRECTION('ref_axis',(0.,0.,1.));
#92106=DIRECTION('',(0.0174524064372836,-0.999847695156391,0.));
#92107=DIRECTION('center_axis',(0.999847695156391,0.0174524064372835,0.));
#92108=DIRECTION('ref_axis',(-0.0174524064372835,0.999847695156391,0.));
#92109=DIRECTION('',(0.0174524064372836,-0.999847695156391,0.));
#92110=DIRECTION('center_axis',(0.,-1.,0.));
#92111=DIRECTION('ref_axis',(0.,0.,1.));
#92112=DIRECTION('',(0.,-0.999847695156391,0.0174524064372836));
#92113=DIRECTION('center_axis',(0.,0.0174524064372835,0.999847695156391));
#92114=DIRECTION('ref_axis',(0.,0.999847695156391,-0.0174524064372835));
#92115=DIRECTION('center_axis',(0.,-1.,0.));
#92116=DIRECTION('ref_axis',(0.,0.,1.));
#92117=DIRECTION('',(-0.0174524064372836,-0.999847695156391,0.));
#92118=DIRECTION('',(0.,-0.999847695156391,0.0174524064372836));
#92119=DIRECTION('center_axis',(-0.999847695156391,0.0174524064372835,0.));
#92120=DIRECTION('ref_axis',(-0.0174524064372835,-0.999847695156391,0.));
#92121=DIRECTION('',(-0.0174524064372836,-0.999847695156391,0.));
#92122=DIRECTION('center_axis',(0.,-1.,0.));
#92123=DIRECTION('ref_axis',(0.,0.,1.));
#92124=DIRECTION('',(0.,-0.999847695156391,-0.0174524064372836));
#92125=DIRECTION('center_axis',(0.,0.0174524064372835,-0.999847695156391));
#92126=DIRECTION('ref_axis',(0.,-0.999847695156391,-0.0174524064372835));
#92127=DIRECTION('',(0.,-0.999847695156391,-0.0174524064372836));
#92128=DIRECTION('center_axis',(0.,-1.,0.));
#92129=DIRECTION('ref_axis',(0.,0.,1.));
#92130=DIRECTION('',(0.0174524064372836,-0.999847695156391,0.));
#92131=DIRECTION('center_axis',(0.999847695156391,0.0174524064372835,0.));
#92132=DIRECTION('ref_axis',(-0.0174524064372835,0.999847695156391,0.));
#92133=DIRECTION('',(0.0174524064372836,-0.999847695156391,0.));
#92134=DIRECTION('center_axis',(0.,-1.,0.));
#92135=DIRECTION('ref_axis',(0.,0.,1.));
#92136=DIRECTION('',(0.,-0.999847695156391,0.0174524064372836));
#92137=DIRECTION('center_axis',(0.,0.0174524064372835,0.999847695156391));
#92138=DIRECTION('ref_axis',(0.,0.999847695156391,-0.0174524064372835));
#92139=DIRECTION('center_axis',(0.,-1.,0.));
#92140=DIRECTION('ref_axis',(0.,0.,1.));
#92141=DIRECTION('',(6.09347513936813E-17,-0.999847695156391,0.0174524064372836));
#92142=DIRECTION('',(-0.0174524064372836,-0.999847695156391,0.));
#92143=DIRECTION('center_axis',(-0.999847695156391,0.0174524064372835,0.));
#92144=DIRECTION('ref_axis',(-0.0174524064372835,-0.999847695156391,0.));
#92145=DIRECTION('',(-0.0174524064372836,-0.999847695156391,0.));
#92146=DIRECTION('center_axis',(0.,-1.,0.));
#92147=DIRECTION('ref_axis',(0.,0.,1.));
#92148=DIRECTION('',(0.,-0.999847695156391,-0.0174524064372836));
#92149=DIRECTION('center_axis',(0.,0.0174524064372835,-0.999847695156391));
#92150=DIRECTION('ref_axis',(0.,-0.999847695156391,-0.0174524064372835));
#92151=DIRECTION('',(0.,-0.999847695156391,-0.0174524064372836));
#92152=DIRECTION('center_axis',(0.,-1.,0.));
#92153=DIRECTION('ref_axis',(0.,0.,1.));
#92154=DIRECTION('',(0.0174524064372836,-0.999847695156391,-6.09347513936813E-17));
#92155=DIRECTION('center_axis',(0.,-1.,0.));
#92156=DIRECTION('ref_axis',(0.,0.,1.));
#92157=DIRECTION('',(-0.0174524064372836,-0.999847695156391,0.));
#92158=DIRECTION('',(0.,-0.999847695156391,0.0174524064372836));
#92159=DIRECTION('center_axis',(-0.999847695156391,0.0174524064372835,0.));
#92160=DIRECTION('ref_axis',(-0.0174524064372835,-0.999847695156391,0.));
#92161=DIRECTION('',(-0.0174524064372836,-0.999847695156391,0.));
#92162=DIRECTION('center_axis',(0.,-1.,0.));
#92163=DIRECTION('ref_axis',(0.,0.,1.));
#92164=DIRECTION('',(0.,-0.999847695156391,-0.0174524064372836));
#92165=DIRECTION('center_axis',(0.,0.0174524064372835,-0.999847695156391));
#92166=DIRECTION('ref_axis',(0.,-0.999847695156391,-0.0174524064372835));
#92167=DIRECTION('',(0.,-0.999847695156391,-0.0174524064372836));
#92168=DIRECTION('center_axis',(0.,-1.,0.));
#92169=DIRECTION('ref_axis',(0.,0.,1.));
#92170=DIRECTION('',(0.0174524064372836,-0.999847695156391,0.));
#92171=DIRECTION('center_axis',(0.999847695156391,0.0174524064372835,0.));
#92172=DIRECTION('ref_axis',(-0.0174524064372835,0.999847695156391,0.));
#92173=DIRECTION('',(0.0174524064372836,-0.999847695156391,0.));
#92174=DIRECTION('center_axis',(0.,-1.,0.));
#92175=DIRECTION('ref_axis',(0.,0.,1.));
#92176=DIRECTION('',(0.,-0.999847695156391,0.0174524064372836));
#92177=DIRECTION('center_axis',(0.,0.0174524064372835,0.999847695156391));
#92178=DIRECTION('ref_axis',(0.,0.999847695156391,-0.0174524064372835));
#92179=DIRECTION('center_axis',(0.,-1.,0.));
#92180=DIRECTION('ref_axis',(0.,0.,1.));
#92181=DIRECTION('',(-0.0174524064372836,-0.999847695156391,0.));
#92182=DIRECTION('',(0.,-0.999847695156391,0.0174524064372836));
#92183=DIRECTION('center_axis',(-0.999847695156391,0.0174524064372835,0.));
#92184=DIRECTION('ref_axis',(-0.0174524064372835,-0.999847695156391,0.));
#92185=DIRECTION('',(-0.0174524064372836,-0.999847695156391,0.));
#92186=DIRECTION('center_axis',(0.,-1.,0.));
#92187=DIRECTION('ref_axis',(0.,0.,1.));
#92188=DIRECTION('',(0.,-0.999847695156391,-0.0174524064372836));
#92189=DIRECTION('center_axis',(0.,0.0174524064372835,-0.999847695156391));
#92190=DIRECTION('ref_axis',(0.,-0.999847695156391,-0.0174524064372835));
#92191=DIRECTION('',(0.,-0.999847695156391,-0.0174524064372836));
#92192=DIRECTION('center_axis',(0.,-1.,0.));
#92193=DIRECTION('ref_axis',(0.,0.,1.));
#92194=DIRECTION('',(0.0174524064372836,-0.999847695156391,0.));
#92195=DIRECTION('center_axis',(0.999847695156391,0.0174524064372835,0.));
#92196=DIRECTION('ref_axis',(-0.0174524064372835,0.999847695156391,0.));
#92197=DIRECTION('',(0.0174524064372836,-0.999847695156391,0.));
#92198=DIRECTION('center_axis',(0.,-1.,0.));
#92199=DIRECTION('ref_axis',(0.,0.,1.));
#92200=DIRECTION('',(0.,-0.999847695156391,0.0174524064372836));
#92201=DIRECTION('center_axis',(0.,0.0174524064372835,0.999847695156391));
#92202=DIRECTION('ref_axis',(0.,0.999847695156391,-0.0174524064372835));
#92203=DIRECTION('center_axis',(0.,-1.,0.));
#92204=DIRECTION('ref_axis',(0.,0.,1.));
#92205=DIRECTION('',(0.0174524064372836,-0.999847695156391,0.));
#92206=DIRECTION('center_axis',(0.999847695156391,0.0174524064372835,0.));
#92207=DIRECTION('ref_axis',(-0.0174524064372835,0.999847695156391,0.));
#92208=DIRECTION('',(-0.0174363355322247,0.998926993621575,-0.0429049602886386));
#92209=DIRECTION('center_axis',(0.,-1.,0.));
#92210=DIRECTION('ref_axis',(0.,0.,1.));
#92211=DIRECTION('',(-0.0174524064372836,-0.999847695156391,0.));
#92212=DIRECTION('',(0.,-0.999847695156391,0.0174524064372836));
#92213=DIRECTION('center_axis',(-0.999847695156391,0.0174524064372835,0.));
#92214=DIRECTION('ref_axis',(-0.0174524064372835,-0.999847695156391,0.));
#92215=DIRECTION('',(-0.0174524064372836,-0.999847695156391,0.));
#92216=DIRECTION('center_axis',(0.,-1.,0.));
#92217=DIRECTION('ref_axis',(0.,0.,1.));
#92218=DIRECTION('',(0.,-0.999847695156391,-0.0174524064372836));
#92219=DIRECTION('center_axis',(0.,0.0174524064372835,-0.999847695156391));
#92220=DIRECTION('ref_axis',(0.,-0.999847695156391,-0.0174524064372835));
#92221=DIRECTION('',(0.,-0.999847695156391,-0.0174524064372836));
#92222=DIRECTION('center_axis',(0.,-1.,0.));
#92223=DIRECTION('ref_axis',(0.,0.,1.));
#92224=DIRECTION('',(0.0174524064372836,-0.999847695156391,0.));
#92225=DIRECTION('center_axis',(0.999847695156391,0.0174524064372835,0.));
#92226=DIRECTION('ref_axis',(-0.0174524064372835,0.999847695156391,0.));
#92227=DIRECTION('',(0.0174524064372836,-0.999847695156391,0.));
#92228=DIRECTION('center_axis',(0.,-1.,0.));
#92229=DIRECTION('ref_axis',(0.,0.,1.));
#92230=DIRECTION('',(0.,-0.999847695156391,0.0174524064372836));
#92231=DIRECTION('center_axis',(0.,0.0174524064372835,0.999847695156391));
#92232=DIRECTION('ref_axis',(0.,0.999847695156391,-0.0174524064372835));
#92233=DIRECTION('center_axis',(0.,-1.,0.));
#92234=DIRECTION('ref_axis',(0.,0.,1.));
#92235=DIRECTION('',(-0.0174524064372836,-0.999847695156391,0.));
#92236=DIRECTION('',(0.,-0.999847695156391,0.0174524064372836));
#92237=DIRECTION('center_axis',(-0.999847695156391,0.0174524064372835,0.));
#92238=DIRECTION('ref_axis',(-0.0174524064372835,-0.999847695156391,0.));
#92239=DIRECTION('',(-0.0174524064372836,-0.999847695156391,0.));
#92240=DIRECTION('center_axis',(0.,-1.,0.));
#92241=DIRECTION('ref_axis',(0.,0.,1.));
#92242=DIRECTION('',(0.,-0.999847695156391,-0.0174524064372836));
#92243=DIRECTION('center_axis',(0.,0.0174524064372835,-0.999847695156391));
#92244=DIRECTION('ref_axis',(0.,-0.999847695156391,-0.0174524064372835));
#92245=DIRECTION('',(0.,-0.999847695156391,-0.0174524064372836));
#92246=DIRECTION('center_axis',(0.,-1.,0.));
#92247=DIRECTION('ref_axis',(0.,0.,1.));
#92248=DIRECTION('',(0.0174524064372836,-0.999847695156391,0.));
#92249=DIRECTION('center_axis',(0.999847695156391,0.0174524064372835,0.));
#92250=DIRECTION('ref_axis',(-0.0174524064372835,0.999847695156391,0.));
#92251=DIRECTION('',(0.0174524064372836,-0.999847695156391,0.));
#92252=DIRECTION('center_axis',(0.,-1.,0.));
#92253=DIRECTION('ref_axis',(0.,0.,1.));
#92254=DIRECTION('',(0.,-0.999847695156391,0.0174524064372836));
#92255=DIRECTION('center_axis',(0.,0.0174524064372835,0.999847695156391));
#92256=DIRECTION('ref_axis',(0.,0.999847695156391,-0.0174524064372835));
#92257=DIRECTION('center_axis',(0.,0.0174524064372835,-0.999847695156391));
#92258=DIRECTION('ref_axis',(0.,-0.999847695156391,-0.0174524064372835));
#92259=DIRECTION('',(0.,-0.999847695156391,-0.0174524064372836));
#92260=DIRECTION('',(0.,0.999847695156391,0.0174524064372843));
#92261=DIRECTION('center_axis',(0.,-1.,0.));
#92262=DIRECTION('ref_axis',(0.,0.,1.));
#92263=DIRECTION('',(0.0174524064372836,-0.999847695156391,0.));
#92264=DIRECTION('center_axis',(0.999847695156391,0.0174524064372835,0.));
#92265=DIRECTION('ref_axis',(-0.0174524064372835,0.999847695156391,0.));
#92266=DIRECTION('',(0.0174524064372836,-0.999847695156391,0.));
#92267=DIRECTION('center_axis',(0.,-1.,0.));
#92268=DIRECTION('ref_axis',(0.,0.,1.));
#92269=DIRECTION('',(0.,-0.999847695156391,0.0174524064372836));
#92270=DIRECTION('center_axis',(0.,0.0174524064372835,0.999847695156391));
#92271=DIRECTION('ref_axis',(0.,0.999847695156391,-0.0174524064372835));
#92272=DIRECTION('',(0.,-0.999847695156391,0.0174524064372835));
#92273=DIRECTION('center_axis',(0.,-1.,0.));
#92274=DIRECTION('ref_axis',(0.,0.,1.));
#92275=DIRECTION('',(6.09347513936813E-17,-0.999847695156391,0.0174524064372836));
#92276=DIRECTION('',(-0.0174524064372836,-0.999847695156391,0.));
#92277=DIRECTION('center_axis',(-0.999847695156391,0.0174524064372835,0.));
#92278=DIRECTION('ref_axis',(-0.0174524064372835,-0.999847695156391,0.));
#92279=DIRECTION('',(-0.0174524064372836,-0.999847695156391,0.));
#92280=DIRECTION('center_axis',(0.,-1.,0.));
#92281=DIRECTION('ref_axis',(0.,0.,1.));
#92282=DIRECTION('',(0.,-0.999847695156391,-0.0174524064372836));
#92283=DIRECTION('center_axis',(0.,0.0174524064372835,-0.999847695156391));
#92284=DIRECTION('ref_axis',(0.,-0.999847695156391,-0.0174524064372835));
#92285=DIRECTION('',(0.,-0.999847695156391,-0.0174524064372836));
#92286=DIRECTION('center_axis',(0.,-1.,0.));
#92287=DIRECTION('ref_axis',(0.,0.,1.));
#92288=DIRECTION('',(0.0174524064372836,-0.999847695156391,-6.09347513936813E-17));
#92289=DIRECTION('center_axis',(-0.999847695156391,0.0174524064372835,0.));
#92290=DIRECTION('ref_axis',(-0.0174524064372835,-0.999847695156391,0.));
#92291=DIRECTION('',(-0.0174524064372836,-0.999847695156391,0.));
#92292=DIRECTION('',(0.0174524064372843,0.999847695156391,0.));
#92293=DIRECTION('center_axis',(0.,-1.,0.));
#92294=DIRECTION('ref_axis',(0.,0.,1.));
#92295=DIRECTION('',(0.,-0.999847695156391,-0.0174524064372836));
#92296=DIRECTION('center_axis',(0.,0.0174524064372835,-0.999847695156391));
#92297=DIRECTION('ref_axis',(0.,-0.999847695156391,-0.0174524064372835));
#92298=DIRECTION('',(0.,-0.999847695156391,-0.0174524064372836));
#92299=DIRECTION('center_axis',(0.,-1.,0.));
#92300=DIRECTION('ref_axis',(0.,0.,1.));
#92301=DIRECTION('',(0.0174524064372836,-0.999847695156391,-6.09347513936813E-17));
#92302=DIRECTION('center_axis',(0.,-1.,0.));
#92303=DIRECTION('ref_axis',(0.,0.,1.));
#92304=DIRECTION('',(-0.0117467605297205,-0.999847695156391,0.0129073664048689));
#92305=DIRECTION('',(-0.0129073664048688,-0.999847695156391,0.0117467605297205));
#92306=DIRECTION('center_axis',(0.,-1.,0.));
#92307=DIRECTION('ref_axis',(0.,0.,1.));
#92308=DIRECTION('',(0.0139643753538676,0.999847695156391,-0.0104681761271213));
#92309=DIRECTION('',(-0.0149254214170441,-0.999847695156391,0.00904534609485889));
#92310=DIRECTION('center_axis',(0.,1.,0.));
#92311=DIRECTION('ref_axis',(0.,0.,-1.));
#92312=DIRECTION('center_axis',(0.,-1.,0.));
#92313=DIRECTION('ref_axis',(0.,0.,1.));
#92314=DIRECTION('',(-0.0169476514197658,-0.999847695156391,0.00416696553936385));
#92315=DIRECTION('',(0.0165330177499319,0.999847695156391,-0.00558979557162625));
#92316=DIRECTION('center_axis',(0.,-1.,0.));
#92317=DIRECTION('ref_axis',(0.,0.,1.));
#92318=DIRECTION('',(0.0171656685490056,0.999847695156391,-0.00315060529387873));
#92319=DIRECTION('',(-0.017366671618289,-0.999847695156391,0.00172777526161631));
#92320=DIRECTION('center_axis',(3.49094956932386E-15,0.0174524064372835,
0.999847695156391));
#92321=DIRECTION('ref_axis',(6.09347513936813E-17,-0.999847695156391,0.0174524064372835));
#92322=DIRECTION('center_axis',(3.49094956932386E-15,0.0174524064372835,
0.999847695156391));
#92323=DIRECTION('ref_axis',(6.09347513936813E-17,-0.999847695156391,0.0174524064372835));
#92324=DIRECTION('',(6.09347513936813E-17,-0.999847695156391,0.0174524064372836));
#92325=DIRECTION('',(6.09347513936813E-17,-0.999847695156391,0.0174524064372836));
#92326=DIRECTION('center_axis',(-3.49094956932386E-15,0.0174524064372835,
-0.999847695156391));
#92327=DIRECTION('ref_axis',(6.09347513936813E-17,0.999847695156391,0.0174524064372835));
#92328=DIRECTION('',(-6.09347513936813E-17,-0.999847695156391,-0.0174524064372836));
#92329=DIRECTION('',(-6.09347513936813E-17,-0.999847695156391,-0.0174524064372836));
#92330=DIRECTION('center_axis',(0.,-1.,0.));
#92331=DIRECTION('ref_axis',(-1.,0.,3.46944695195361E-15));
#92332=DIRECTION('',(-0.0174524064372836,-0.999847695156391,6.09347513936813E-17));
#92333=DIRECTION('center_axis',(0.,-1.,0.));
#92334=DIRECTION('ref_axis',(-1.,0.,3.46944695195361E-15));
#92335=DIRECTION('',(-0.0174524064372836,-0.999847695156391,6.09347513936813E-17));
#92336=DIRECTION('center_axis',(-0.999847695156391,0.0174524064372835,3.49094956932386E-15));
#92337=DIRECTION('ref_axis',(0.0174524064372835,0.999847695156391,-6.09347513936813E-17));
#92338=DIRECTION('center_axis',(-3.49094956932386E-15,0.0174524064372835,
-0.999847695156391));
#92339=DIRECTION('ref_axis',(6.09347513936813E-17,0.999847695156391,0.0174524064372835));
#92340=DIRECTION('',(-6.09347513936813E-17,-0.999847695156391,-0.0174524064372836));
#92341=DIRECTION('',(-6.09347513936813E-17,-0.999847695156391,-0.0174524064372836));
#92342=DIRECTION('center_axis',(0.,-1.,0.));
#92343=DIRECTION('ref_axis',(-1.,0.,0.));
#92344=DIRECTION('',(-0.0174524064372836,-0.999847695156391,6.09347513936813E-17));
#92345=DIRECTION('center_axis',(-0.999847695156391,0.0174524064372835,3.49094956932386E-15));
#92346=DIRECTION('ref_axis',(0.0174524064372835,0.999847695156391,-6.09347513936813E-17));
#92347=DIRECTION('',(-0.0174540294492986,-0.999847416824134,-0.000707054516478238));
#92348=DIRECTION('center_axis',(3.49094956932386E-15,0.0174524064372835,
0.999847695156391));
#92349=DIRECTION('ref_axis',(6.09347513936813E-17,-0.999847695156391,0.0174524064372835));
#92350=DIRECTION('',(6.09347513936813E-17,-0.999847695156391,0.0174524064372836));
#92351=DIRECTION('',(6.09347513936813E-17,-0.999847695156391,0.0174524064372836));
#92352=DIRECTION('center_axis',(-3.49094956932386E-15,0.0174524064372835,
-0.999847695156391));
#92353=DIRECTION('ref_axis',(6.09347513936813E-17,0.999847695156391,0.0174524064372835));
#92354=DIRECTION('',(-6.09347513936813E-17,-0.999847695156391,-0.0174524064372836));
#92355=DIRECTION('',(-6.09347513936813E-17,-0.999847695156391,-0.0174524064372836));
#92356=DIRECTION('center_axis',(0.,-1.,0.));
#92357=DIRECTION('ref_axis',(-1.,0.,0.));
#92358=DIRECTION('',(-0.0174524064372836,-0.999847695156391,6.09347513936813E-17));
#92359=DIRECTION('center_axis',(0.,-1.,0.));
#92360=DIRECTION('ref_axis',(-1.,0.,0.));
#92361=DIRECTION('',(-0.0174524064372836,-0.999847695156391,6.09347513936813E-17));
#92362=DIRECTION('center_axis',(-0.999847695156391,0.0174524064372835,3.49094956932386E-15));
#92363=DIRECTION('ref_axis',(0.0174524064372835,0.999847695156391,-6.09347513936813E-17));
#92364=DIRECTION('center_axis',(3.49094956932386E-15,0.0174524064372835,
0.999847695156391));
#92365=DIRECTION('ref_axis',(6.09347513936813E-17,-0.999847695156391,0.0174524064372835));
#92366=DIRECTION('',(6.09347513936813E-17,-0.999847695156391,0.0174524064372836));
#92367=DIRECTION('',(6.09347513936813E-17,-0.999847695156391,0.0174524064372836));
#92368=DIRECTION('center_axis',(-3.49094956932386E-15,0.0174524064372835,
-0.999847695156391));
#92369=DIRECTION('ref_axis',(6.09347513936813E-17,0.999847695156391,0.0174524064372835));
#92370=DIRECTION('',(-6.09347513936813E-17,-0.999847695156391,-0.0174524064372836));
#92371=DIRECTION('',(-6.09347513936813E-17,-0.999847695156391,-0.0174524064372836));
#92372=DIRECTION('center_axis',(0.,-1.,0.));
#92373=DIRECTION('ref_axis',(-1.,0.,0.));
#92374=DIRECTION('',(-0.0174524064372836,-0.999847695156391,6.09347513936813E-17));
#92375=DIRECTION('center_axis',(0.,-1.,0.));
#92376=DIRECTION('ref_axis',(-1.,0.,0.));
#92377=DIRECTION('',(-0.0174524064372836,-0.999847695156391,6.09347513936813E-17));
#92378=DIRECTION('center_axis',(-0.999847695156391,0.0174524064372835,3.49094956932386E-15));
#92379=DIRECTION('ref_axis',(0.0174524064372835,0.999847695156391,-6.09347513936813E-17));
#92380=DIRECTION('center_axis',(3.49094956932386E-15,0.0174524064372835,
0.999847695156391));
#92381=DIRECTION('ref_axis',(6.09347513936813E-17,-0.999847695156391,0.0174524064372835));
#92382=DIRECTION('',(6.09347513936813E-17,-0.999847695156391,0.0174524064372836));
#92383=DIRECTION('',(6.09347513936813E-17,-0.999847695156391,0.0174524064372836));
#92384=DIRECTION('center_axis',(-3.49094956932386E-15,0.0174524064372835,
-0.999847695156391));
#92385=DIRECTION('ref_axis',(6.09347513936813E-17,0.999847695156391,0.0174524064372835));
#92386=DIRECTION('',(-6.09347513936813E-17,-0.999847695156391,-0.0174524064372836));
#92387=DIRECTION('',(-6.09347513936813E-17,-0.999847695156391,-0.0174524064372836));
#92388=DIRECTION('center_axis',(0.,-1.,0.));
#92389=DIRECTION('ref_axis',(-1.,0.,0.));
#92390=DIRECTION('',(-0.0174524064372836,-0.999847695156391,6.09347513936813E-17));
#92391=DIRECTION('center_axis',(0.,-1.,0.));
#92392=DIRECTION('ref_axis',(-1.,0.,0.));
#92393=DIRECTION('',(-0.0174524064372836,-0.999847695156391,6.09347513936813E-17));
#92394=DIRECTION('center_axis',(-0.999847695156391,0.0174524064372835,3.49094956932386E-15));
#92395=DIRECTION('ref_axis',(0.0174524064372835,0.999847695156391,-6.09347513936813E-17));
#92396=DIRECTION('center_axis',(3.49094956932386E-15,0.0174524064372835,
0.999847695156391));
#92397=DIRECTION('ref_axis',(6.09347513936813E-17,-0.999847695156391,0.0174524064372835));
#92398=DIRECTION('',(6.09347513936813E-17,-0.999847695156391,0.0174524064372836));
#92399=DIRECTION('',(6.09347513936813E-17,-0.999847695156391,0.0174524064372836));
#92400=DIRECTION('center_axis',(-3.49094956932386E-15,0.0174524064372835,
-0.999847695156391));
#92401=DIRECTION('ref_axis',(6.09347513936813E-17,0.999847695156391,0.0174524064372835));
#92402=DIRECTION('',(-6.09347513936813E-17,-0.999847695156391,-0.0174524064372836));
#92403=DIRECTION('',(-6.09347513936813E-17,-0.999847695156391,-0.0174524064372836));
#92404=DIRECTION('center_axis',(0.,-1.,0.));
#92405=DIRECTION('ref_axis',(-1.,0.,0.));
#92406=DIRECTION('',(-0.0174524064372836,-0.999847695156391,6.09347513936813E-17));
#92407=DIRECTION('center_axis',(0.,-1.,0.));
#92408=DIRECTION('ref_axis',(-1.,0.,0.));
#92409=DIRECTION('',(-0.0174524064372836,-0.999847695156391,6.09347513936813E-17));
#92410=DIRECTION('center_axis',(-0.999847695156391,0.0174524064372835,3.49094956932386E-15));
#92411=DIRECTION('ref_axis',(0.0174524064372835,0.999847695156391,-6.09347513936813E-17));
#92412=DIRECTION('center_axis',(3.49094956932386E-15,0.0174524064372835,
0.999847695156391));
#92413=DIRECTION('ref_axis',(6.09347513936813E-17,-0.999847695156391,0.0174524064372835));
#92414=DIRECTION('',(6.09347513936813E-17,-0.999847695156391,0.0174524064372836));
#92415=DIRECTION('',(6.09347513936813E-17,-0.999847695156391,0.0174524064372836));
#92416=DIRECTION('center_axis',(-3.49094956932386E-15,0.0174524064372835,
-0.999847695156391));
#92417=DIRECTION('ref_axis',(6.09347513936813E-17,0.999847695156391,0.0174524064372835));
#92418=DIRECTION('',(-6.09347513936813E-17,-0.999847695156391,-0.0174524064372836));
#92419=DIRECTION('',(-6.09347513936813E-17,-0.999847695156391,-0.0174524064372836));
#92420=DIRECTION('center_axis',(0.,-1.,0.));
#92421=DIRECTION('ref_axis',(-1.,0.,6.93889390390722E-15));
#92422=DIRECTION('',(-0.0174524064372836,-0.999847695156391,6.09347513936813E-17));
#92423=DIRECTION('center_axis',(0.,-1.,0.));
#92424=DIRECTION('ref_axis',(-1.,0.,6.93889390390722E-15));
#92425=DIRECTION('',(-0.0174524064372836,-0.999847695156391,6.09347513936813E-17));
#92426=DIRECTION('center_axis',(-0.999847695156391,0.0174524064372835,3.49094956932386E-15));
#92427=DIRECTION('ref_axis',(0.0174524064372835,0.999847695156391,-6.09347513936813E-17));
#92428=DIRECTION('center_axis',(3.49094956932386E-15,0.0174524064372835,
0.999847695156391));
#92429=DIRECTION('ref_axis',(6.09347513936813E-17,-0.999847695156391,0.0174524064372835));
#92430=DIRECTION('',(6.09347513936813E-17,-0.999847695156391,0.0174524064372836));
#92431=DIRECTION('center_axis',(0.,-1.,0.));
#92432=DIRECTION('ref_axis',(-1.,0.,3.46944695195361E-15));
#92433=DIRECTION('',(0.0174524064372836,-0.999847695156391,-6.09347513936813E-17));
#92434=DIRECTION('center_axis',(0.999847695156391,0.0174524064372835,-3.49094956932386E-15));
#92435=DIRECTION('ref_axis',(0.0174524064372835,-0.999847695156391,-6.09347513936813E-17));
#92436=DIRECTION('center_axis',(0.,-1.,0.));
#92437=DIRECTION('ref_axis',(-1.,0.,0.));
#92438=DIRECTION('',(-0.0174524064372836,-0.999847695156391,6.09347513936813E-17));
#92439=DIRECTION('',(6.09347513936813E-17,-0.999847695156391,0.0174524064372836));
#92440=DIRECTION('center_axis',(3.49094956932386E-15,0.0174524064372835,
0.999847695156391));
#92441=DIRECTION('ref_axis',(6.09347513936813E-17,-0.999847695156391,0.0174524064372835));
#92442=DIRECTION('',(6.09347513936813E-17,-0.999847695156391,0.0174524064372836));
#92443=DIRECTION('center_axis',(0.,-1.,0.));
#92444=DIRECTION('ref_axis',(-1.,0.,0.));
#92445=DIRECTION('',(0.0174524064372836,-0.999847695156391,-6.09347513936813E-17));
#92446=DIRECTION('center_axis',(0.999847695156391,0.0174524064372835,-3.49094956932386E-15));
#92447=DIRECTION('ref_axis',(0.0174524064372835,-0.999847695156391,-6.09347513936813E-17));
#92448=DIRECTION('',(0.0174524064372836,-0.999847695156391,-6.09347513936813E-17));
#92449=DIRECTION('center_axis',(0.,-1.,0.));
#92450=DIRECTION('ref_axis',(-1.,0.,0.));
#92451=DIRECTION('',(-6.09347513936813E-17,-0.999847695156391,-0.0174524064372836));
#92452=DIRECTION('center_axis',(-3.49094956932386E-15,0.0174524064372835,
-0.999847695156391));
#92453=DIRECTION('ref_axis',(6.09347513936813E-17,0.999847695156391,0.0174524064372835));
#92454=DIRECTION('',(-6.09347513936813E-17,-0.999847695156391,-0.0174524064372836));
#92455=DIRECTION('center_axis',(0.,-1.,0.));
#92456=DIRECTION('ref_axis',(-1.,0.,0.));
#92457=DIRECTION('',(-0.0174524064372836,-0.999847695156391,6.09347513936813E-17));
#92458=DIRECTION('center_axis',(-0.999847695156391,0.0174524064372835,3.49094956932386E-15));
#92459=DIRECTION('ref_axis',(0.0174524064372835,0.999847695156391,-6.09347513936813E-17));
#92460=DIRECTION('center_axis',(0.,-1.,0.));
#92461=DIRECTION('ref_axis',(-1.,0.,0.));
#92462=DIRECTION('',(-0.0174524064372836,-0.999847695156391,6.09347513936813E-17));
#92463=DIRECTION('',(6.09347513936813E-17,-0.999847695156391,0.0174524064372836));
#92464=DIRECTION('center_axis',(3.49094956932386E-15,0.0174524064372835,
0.999847695156391));
#92465=DIRECTION('ref_axis',(6.09347513936813E-17,-0.999847695156391,0.0174524064372835));
#92466=DIRECTION('',(6.09347513936813E-17,-0.999847695156391,0.0174524064372836));
#92467=DIRECTION('center_axis',(0.,-1.,0.));
#92468=DIRECTION('ref_axis',(-1.,0.,0.));
#92469=DIRECTION('',(0.0174524064372836,-0.999847695156391,-6.09347513936813E-17));
#92470=DIRECTION('center_axis',(0.999847695156391,0.0174524064372835,-3.49094956932386E-15));
#92471=DIRECTION('ref_axis',(0.0174524064372835,-0.999847695156391,-6.09347513936813E-17));
#92472=DIRECTION('',(0.0174524064372836,-0.999847695156391,-6.09347513936813E-17));
#92473=DIRECTION('center_axis',(0.,-1.,0.));
#92474=DIRECTION('ref_axis',(-1.,0.,0.));
#92475=DIRECTION('',(-6.09347513936813E-17,-0.999847695156391,-0.0174524064372836));
#92476=DIRECTION('center_axis',(-3.49094956932386E-15,0.0174524064372835,
-0.999847695156391));
#92477=DIRECTION('ref_axis',(6.09347513936813E-17,0.999847695156391,0.0174524064372835));
#92478=DIRECTION('',(-6.09347513936813E-17,-0.999847695156391,-0.0174524064372836));
#92479=DIRECTION('center_axis',(0.,-1.,0.));
#92480=DIRECTION('ref_axis',(-1.,0.,0.));
#92481=DIRECTION('',(-0.0174524064372836,-0.999847695156391,6.09347513936813E-17));
#92482=DIRECTION('center_axis',(-0.999847695156391,0.0174524064372835,3.49094956932386E-15));
#92483=DIRECTION('ref_axis',(0.0174524064372835,0.999847695156391,-6.09347513936813E-17));
#92484=DIRECTION('center_axis',(0.999847695156391,0.0174524064372835,-3.49094956932386E-15));
#92485=DIRECTION('ref_axis',(0.0174524064372835,-0.999847695156391,-6.09347513936813E-17));
#92486=DIRECTION('',(-0.0174524064372838,0.999847695156391,6.09347513936821E-17));
#92487=DIRECTION('',(0.0174524064372836,-0.999847695156391,-6.09347513936813E-17));
#92488=DIRECTION('center_axis',(0.,-1.,0.));
#92489=DIRECTION('ref_axis',(-1.,0.,0.));
#92490=DIRECTION('',(-6.09347513936813E-17,-0.999847695156391,-0.0174524064372836));
#92491=DIRECTION('center_axis',(-3.49094956932386E-15,0.0174524064372835,
-0.999847695156391));
#92492=DIRECTION('ref_axis',(6.09347513936813E-17,0.999847695156391,0.0174524064372835));
#92493=DIRECTION('',(-6.09347513936813E-17,-0.999847695156391,-0.0174524064372836));
#92494=DIRECTION('center_axis',(0.,-1.,0.));
#92495=DIRECTION('ref_axis',(-1.,0.,0.));
#92496=DIRECTION('',(-0.0174524064372836,-0.999847695156391,6.09347513936813E-17));
#92497=DIRECTION('center_axis',(-0.999847695156391,0.0174524064372835,3.49094956932386E-15));
#92498=DIRECTION('ref_axis',(0.0174524064372835,0.999847695156391,-6.09347513936813E-17));
#92499=DIRECTION('',(-0.0174524064372835,-0.999847695156391,6.09347513936813E-17));
#92500=DIRECTION('center_axis',(0.,-1.,0.));
#92501=DIRECTION('ref_axis',(-1.,0.,0.));
#92502=DIRECTION('',(-0.0174524064372836,-0.999847695156391,6.09347513936813E-17));
#92503=DIRECTION('',(6.09347513936813E-17,-0.999847695156391,0.0174524064372836));
#92504=DIRECTION('center_axis',(3.49094956932386E-15,0.0174524064372835,
0.999847695156391));
#92505=DIRECTION('ref_axis',(6.09347513936813E-17,-0.999847695156391,0.0174524064372835));
#92506=DIRECTION('',(6.09347513936813E-17,-0.999847695156391,0.0174524064372836));
#92507=DIRECTION('center_axis',(0.,-1.,0.));
#92508=DIRECTION('ref_axis',(-1.,0.,0.));
#92509=DIRECTION('',(0.0174524064372836,-0.999847695156391,-6.09347513936813E-17));
#92510=DIRECTION('center_axis',(0.999847695156391,0.0174524064372835,-3.49094956932386E-15));
#92511=DIRECTION('ref_axis',(0.0174524064372835,-0.999847695156391,-6.09347513936813E-17));
#92512=DIRECTION('',(0.0174524064372836,-0.999847695156391,-6.09347513936813E-17));
#92513=DIRECTION('center_axis',(0.,-1.,0.));
#92514=DIRECTION('ref_axis',(-1.,0.,0.));
#92515=DIRECTION('',(-6.09347513936813E-17,-0.999847695156391,-0.0174524064372836));
#92516=DIRECTION('center_axis',(-3.49094956932386E-15,0.0174524064372835,
-0.999847695156391));
#92517=DIRECTION('ref_axis',(6.09347513936813E-17,0.999847695156391,0.0174524064372835));
#92518=DIRECTION('',(-6.09347513936813E-17,-0.999847695156391,-0.0174524064372836));
#92519=DIRECTION('center_axis',(0.,-1.,0.));
#92520=DIRECTION('ref_axis',(-1.,0.,0.));
#92521=DIRECTION('',(-0.0174524064372836,-0.999847695156391,6.09347513936813E-17));
#92522=DIRECTION('center_axis',(-0.999847695156391,0.0174524064372835,3.49094956932386E-15));
#92523=DIRECTION('ref_axis',(0.0174524064372835,0.999847695156391,-6.09347513936813E-17));
#92524=DIRECTION('center_axis',(0.,-1.,0.));
#92525=DIRECTION('ref_axis',(-1.,0.,0.));
#92526=DIRECTION('',(-0.0174524064372836,-0.999847695156391,6.09347513936813E-17));
#92527=DIRECTION('',(6.09347513936813E-17,-0.999847695156391,0.0174524064372836));
#92528=DIRECTION('center_axis',(3.49094956932386E-15,0.0174524064372835,
0.999847695156391));
#92529=DIRECTION('ref_axis',(6.09347513936813E-17,-0.999847695156391,0.0174524064372835));
#92530=DIRECTION('',(6.09347513936813E-17,-0.999847695156391,0.0174524064372836));
#92531=DIRECTION('center_axis',(0.,-1.,0.));
#92532=DIRECTION('ref_axis',(-1.,0.,0.));
#92533=DIRECTION('',(0.0174524064372836,-0.999847695156391,-6.09347513936813E-17));
#92534=DIRECTION('center_axis',(0.999847695156391,0.0174524064372835,-3.49094956932386E-15));
#92535=DIRECTION('ref_axis',(0.0174524064372835,-0.999847695156391,-6.09347513936813E-17));
#92536=DIRECTION('',(0.0174524064372836,-0.999847695156391,-6.09347513936813E-17));
#92537=DIRECTION('center_axis',(0.,-1.,0.));
#92538=DIRECTION('ref_axis',(-1.,0.,0.));
#92539=DIRECTION('',(-6.09347513936813E-17,-0.999847695156391,-0.0174524064372836));
#92540=DIRECTION('center_axis',(-3.49094956932386E-15,0.0174524064372835,
-0.999847695156391));
#92541=DIRECTION('ref_axis',(6.09347513936813E-17,0.999847695156391,0.0174524064372835));
#92542=DIRECTION('',(-6.09347513936813E-17,-0.999847695156391,-0.0174524064372836));
#92543=DIRECTION('center_axis',(0.,-1.,0.));
#92544=DIRECTION('ref_axis',(-1.,0.,0.));
#92545=DIRECTION('',(-0.0174524064372836,-0.999847695156391,6.09347513936813E-17));
#92546=DIRECTION('center_axis',(-0.999847695156391,0.0174524064372835,3.49094956932386E-15));
#92547=DIRECTION('ref_axis',(0.0174524064372835,0.999847695156391,-6.09347513936813E-17));
#92548=DIRECTION('center_axis',(0.,-1.,0.));
#92549=DIRECTION('ref_axis',(-1.,0.,6.93889390390724E-15));
#92550=DIRECTION('',(-0.0174524064372836,-0.999847695156391,6.09347513936813E-17));
#92551=DIRECTION('',(6.09347513936813E-17,-0.999847695156391,0.0174524064372836));
#92552=DIRECTION('center_axis',(3.49094956932386E-15,0.0174524064372835,
0.999847695156391));
#92553=DIRECTION('ref_axis',(6.09347513936813E-17,-0.999847695156391,0.0174524064372835));
#92554=DIRECTION('',(6.09347513936813E-17,-0.999847695156391,0.0174524064372836));
#92555=DIRECTION('center_axis',(0.,-1.,0.));
#92556=DIRECTION('ref_axis',(-1.,0.,6.93889390390722E-15));
#92557=DIRECTION('',(0.0174524064372836,-0.999847695156391,-6.09347513936813E-17));
#92558=DIRECTION('center_axis',(0.999847695156391,0.0174524064372835,-3.49094956932386E-15));
#92559=DIRECTION('ref_axis',(0.0174524064372835,-0.999847695156391,-6.09347513936813E-17));
#92560=DIRECTION('',(0.0174524064372836,-0.999847695156391,-6.09347513936813E-17));
#92561=DIRECTION('center_axis',(0.,-1.,0.));
#92562=DIRECTION('ref_axis',(-1.,0.,6.93889390390722E-15));
#92563=DIRECTION('',(-6.09347513936813E-17,-0.999847695156391,-0.0174524064372836));
#92564=DIRECTION('center_axis',(-3.49094956932386E-15,0.0174524064372835,
-0.999847695156391));
#92565=DIRECTION('ref_axis',(6.09347513936813E-17,0.999847695156391,0.0174524064372835));
#92566=DIRECTION('',(-6.09347513936813E-17,-0.999847695156391,-0.0174524064372836));
#92567=DIRECTION('center_axis',(0.,-1.,0.));
#92568=DIRECTION('ref_axis',(-1.,0.,6.93889390390724E-15));
#92569=DIRECTION('',(-0.0174524064372836,-0.999847695156391,6.09347513936813E-17));
#92570=DIRECTION('center_axis',(-0.999847695156391,0.0174524064372835,3.49094956932386E-15));
#92571=DIRECTION('ref_axis',(0.0174524064372835,0.999847695156391,-6.09347513936813E-17));
#92572=DIRECTION('center_axis',(3.49094956932386E-15,0.0174524064372835,
0.999847695156391));
#92573=DIRECTION('ref_axis',(6.09347513936813E-17,-0.999847695156391,0.0174524064372835));
#92574=DIRECTION('',(6.09347513936813E-17,-0.999847695156391,0.0174524064372836));
#92575=DIRECTION('center_axis',(0.,-1.,0.));
#92576=DIRECTION('ref_axis',(-1.,0.,6.93889390390722E-15));
#92577=DIRECTION('',(0.0174524064372836,-0.999847695156391,-6.09347513936813E-17));
#92578=DIRECTION('center_axis',(0.999847695156391,0.0174524064372835,-3.49094956932386E-15));
#92579=DIRECTION('ref_axis',(0.0174524064372835,-0.999847695156391,-6.09347513936813E-17));
#92580=DIRECTION('center_axis',(0.,-1.,0.));
#92581=DIRECTION('ref_axis',(-1.,0.,0.));
#92582=DIRECTION('',(-0.0174524064372836,-0.999847695156391,6.09347513936813E-17));
#92583=DIRECTION('',(6.09347513936813E-17,-0.999847695156391,0.0174524064372836));
#92584=DIRECTION('center_axis',(3.49094956932386E-15,0.0174524064372835,
0.999847695156391));
#92585=DIRECTION('ref_axis',(6.09347513936813E-17,-0.999847695156391,0.0174524064372835));
#92586=DIRECTION('',(6.09347513936813E-17,-0.999847695156391,0.0174524064372836));
#92587=DIRECTION('center_axis',(0.,-1.,0.));
#92588=DIRECTION('ref_axis',(-1.,0.,0.));
#92589=DIRECTION('',(0.0174524064372836,-0.999847695156391,-6.09347513936813E-17));
#92590=DIRECTION('center_axis',(0.999847695156391,0.0174524064372835,-3.49094956932386E-15));
#92591=DIRECTION('ref_axis',(0.0174524064372835,-0.999847695156391,-6.09347513936813E-17));
#92592=DIRECTION('',(0.0174524064372836,-0.999847695156391,-6.09347513936813E-17));
#92593=DIRECTION('center_axis',(0.,-1.,0.));
#92594=DIRECTION('ref_axis',(-1.,0.,0.));
#92595=DIRECTION('',(-6.09347513936813E-17,-0.999847695156391,-0.0174524064372836));
#92596=DIRECTION('center_axis',(-3.49094956932386E-15,0.0174524064372835,
-0.999847695156391));
#92597=DIRECTION('ref_axis',(6.09347513936813E-17,0.999847695156391,0.0174524064372835));
#92598=DIRECTION('',(-6.09347513936813E-17,-0.999847695156391,-0.0174524064372836));
#92599=DIRECTION('center_axis',(0.,-1.,0.));
#92600=DIRECTION('ref_axis',(-1.,0.,0.));
#92601=DIRECTION('',(-0.0174524064372836,-0.999847695156391,6.09347513936813E-17));
#92602=DIRECTION('center_axis',(-0.999847695156391,0.0174524064372835,3.49094956932386E-15));
#92603=DIRECTION('ref_axis',(0.0174524064372835,0.999847695156391,-6.09347513936813E-17));
#92604=DIRECTION('center_axis',(0.,-1.,0.));
#92605=DIRECTION('ref_axis',(-1.,0.,0.));
#92606=DIRECTION('',(-0.0174524064372836,-0.999847695156391,6.09347513936813E-17));
#92607=DIRECTION('',(6.09347513936813E-17,-0.999847695156391,0.0174524064372836));
#92608=DIRECTION('center_axis',(3.49094956932386E-15,0.0174524064372835,
0.999847695156391));
#92609=DIRECTION('ref_axis',(6.09347513936813E-17,-0.999847695156391,0.0174524064372835));
#92610=DIRECTION('',(6.09347513936813E-17,-0.999847695156391,0.0174524064372836));
#92611=DIRECTION('center_axis',(0.,-1.,0.));
#92612=DIRECTION('ref_axis',(-1.,0.,0.));
#92613=DIRECTION('',(0.0174524064372836,-0.999847695156391,-6.09347513936813E-17));
#92614=DIRECTION('center_axis',(0.999847695156391,0.0174524064372835,-3.49094956932386E-15));
#92615=DIRECTION('ref_axis',(0.0174524064372835,-0.999847695156391,-6.09347513936813E-17));
#92616=DIRECTION('',(0.0174524064372836,-0.999847695156391,-6.09347513936813E-17));
#92617=DIRECTION('center_axis',(0.,-1.,0.));
#92618=DIRECTION('ref_axis',(-1.,0.,0.));
#92619=DIRECTION('',(-6.09347513936813E-17,-0.999847695156391,-0.0174524064372836));
#92620=DIRECTION('center_axis',(-3.49094956932386E-15,0.0174524064372835,
-0.999847695156391));
#92621=DIRECTION('ref_axis',(6.09347513936813E-17,0.999847695156391,0.0174524064372835));
#92622=DIRECTION('',(-6.09347513936813E-17,-0.999847695156391,-0.0174524064372836));
#92623=DIRECTION('center_axis',(0.,-1.,0.));
#92624=DIRECTION('ref_axis',(-1.,0.,0.));
#92625=DIRECTION('',(-0.0174524064372836,-0.999847695156391,6.09347513936813E-17));
#92626=DIRECTION('center_axis',(-0.999847695156391,0.0174524064372835,3.49094956932386E-15));
#92627=DIRECTION('ref_axis',(0.0174524064372835,0.999847695156391,-6.09347513936813E-17));
#92628=DIRECTION('center_axis',(0.999847695156391,0.0174524064372835,-3.49094956932386E-15));
#92629=DIRECTION('ref_axis',(0.0174524064372835,-0.999847695156391,-6.09347513936813E-17));
#92630=DIRECTION('',(-0.0174524064372832,0.999847695156391,6.09347513936802E-17));
#92631=DIRECTION('',(0.0174524064372836,-0.999847695156391,-6.09347513936813E-17));
#92632=DIRECTION('center_axis',(0.,-1.,0.));
#92633=DIRECTION('ref_axis',(-1.,0.,0.));
#92634=DIRECTION('',(-6.09347513936813E-17,-0.999847695156391,-0.0174524064372836));
#92635=DIRECTION('center_axis',(-3.49094956932386E-15,0.0174524064372835,
-0.999847695156391));
#92636=DIRECTION('ref_axis',(6.09347513936813E-17,0.999847695156391,0.0174524064372835));
#92637=DIRECTION('',(-6.09347513936813E-17,-0.999847695156391,-0.0174524064372836));
#92638=DIRECTION('center_axis',(0.,-1.,0.));
#92639=DIRECTION('ref_axis',(-1.,0.,0.));
#92640=DIRECTION('',(-0.0174524064372836,-0.999847695156391,6.09347513936813E-17));
#92641=DIRECTION('center_axis',(-0.999847695156391,0.0174524064372835,3.49094956932386E-15));
#92642=DIRECTION('ref_axis',(0.0174524064372835,0.999847695156391,-6.09347513936813E-17));
#92643=DIRECTION('',(-0.0174524064372835,-0.999847695156391,6.09347513936813E-17));
#92644=DIRECTION('center_axis',(0.,-1.,0.));
#92645=DIRECTION('ref_axis',(-1.,0.,0.));
#92646=DIRECTION('',(-0.0174524064372836,-0.999847695156391,6.09347513936813E-17));
#92647=DIRECTION('',(6.09347513936813E-17,-0.999847695156391,0.0174524064372836));
#92648=DIRECTION('center_axis',(3.49094956932386E-15,0.0174524064372835,
0.999847695156391));
#92649=DIRECTION('ref_axis',(6.09347513936813E-17,-0.999847695156391,0.0174524064372835));
#92650=DIRECTION('',(6.09347513936813E-17,-0.999847695156391,0.0174524064372836));
#92651=DIRECTION('center_axis',(0.,-1.,0.));
#92652=DIRECTION('ref_axis',(-1.,0.,0.));
#92653=DIRECTION('',(0.0174524064372836,-0.999847695156391,-6.09347513936813E-17));
#92654=DIRECTION('center_axis',(0.999847695156391,0.0174524064372835,-3.49094956932386E-15));
#92655=DIRECTION('ref_axis',(0.0174524064372835,-0.999847695156391,-6.09347513936813E-17));
#92656=DIRECTION('',(0.0174524064372836,-0.999847695156391,-6.09347513936813E-17));
#92657=DIRECTION('center_axis',(0.,-1.,0.));
#92658=DIRECTION('ref_axis',(-1.,0.,0.));
#92659=DIRECTION('',(-6.09347513936813E-17,-0.999847695156391,-0.0174524064372836));
#92660=DIRECTION('center_axis',(-3.49094956932386E-15,0.0174524064372835,
-0.999847695156391));
#92661=DIRECTION('ref_axis',(6.09347513936813E-17,0.999847695156391,0.0174524064372835));
#92662=DIRECTION('',(-6.09347513936813E-17,-0.999847695156391,-0.0174524064372836));
#92663=DIRECTION('center_axis',(0.,-1.,0.));
#92664=DIRECTION('ref_axis',(-1.,0.,0.));
#92665=DIRECTION('',(-0.0174524064372836,-0.999847695156391,6.09347513936813E-17));
#92666=DIRECTION('center_axis',(-0.999847695156391,0.0174524064372835,3.49094956932386E-15));
#92667=DIRECTION('ref_axis',(0.0174524064372835,0.999847695156391,-6.09347513936813E-17));
#92668=DIRECTION('center_axis',(0.,-1.,0.));
#92669=DIRECTION('ref_axis',(-1.,0.,0.));
#92670=DIRECTION('',(-0.0174524064372836,-0.999847695156391,6.09347513936813E-17));
#92671=DIRECTION('',(6.09347513936813E-17,-0.999847695156391,0.0174524064372836));
#92672=DIRECTION('center_axis',(3.49094956932386E-15,0.0174524064372835,
0.999847695156391));
#92673=DIRECTION('ref_axis',(6.09347513936813E-17,-0.999847695156391,0.0174524064372835));
#92674=DIRECTION('',(6.09347513936813E-17,-0.999847695156391,0.0174524064372836));
#92675=DIRECTION('center_axis',(0.,-1.,0.));
#92676=DIRECTION('ref_axis',(-1.,0.,0.));
#92677=DIRECTION('',(0.0174524064372836,-0.999847695156391,-6.09347513936813E-17));
#92678=DIRECTION('center_axis',(0.999847695156391,0.0174524064372835,-3.49094956932386E-15));
#92679=DIRECTION('ref_axis',(0.0174524064372835,-0.999847695156391,-6.09347513936813E-17));
#92680=DIRECTION('',(0.0174524064372836,-0.999847695156391,-6.09347513936813E-17));
#92681=DIRECTION('center_axis',(0.,-1.,0.));
#92682=DIRECTION('ref_axis',(-1.,0.,0.));
#92683=DIRECTION('',(-6.09347513936813E-17,-0.999847695156391,-0.0174524064372836));
#92684=DIRECTION('center_axis',(-3.49094956932386E-15,0.0174524064372835,
-0.999847695156391));
#92685=DIRECTION('ref_axis',(6.09347513936813E-17,0.999847695156391,0.0174524064372835));
#92686=DIRECTION('',(-6.09347513936813E-17,-0.999847695156391,-0.0174524064372836));
#92687=DIRECTION('center_axis',(0.,-1.,0.));
#92688=DIRECTION('ref_axis',(-1.,0.,0.));
#92689=DIRECTION('',(-0.0174524064372836,-0.999847695156391,6.09347513936813E-17));
#92690=DIRECTION('center_axis',(-0.999847695156391,0.0174524064372835,3.49094956932386E-15));
#92691=DIRECTION('ref_axis',(0.0174524064372835,0.999847695156391,-6.09347513936813E-17));
#92692=DIRECTION('center_axis',(3.49094956932386E-15,0.0174524064372835,
0.999847695156391));
#92693=DIRECTION('ref_axis',(6.09347513936813E-17,-0.999847695156391,0.0174524064372835));
#92694=DIRECTION('',(6.09347513936813E-17,-0.999847695156391,0.0174524064372836));
#92695=DIRECTION('center_axis',(0.,-1.,0.));
#92696=DIRECTION('ref_axis',(-1.,0.,0.));
#92697=DIRECTION('',(0.0174524064372836,-0.999847695156391,-6.09347513936813E-17));
#92698=DIRECTION('center_axis',(0.999847695156391,0.0174524064372835,-3.49094956932386E-15));
#92699=DIRECTION('ref_axis',(0.0174524064372835,-0.999847695156391,-6.09347513936813E-17));
#92700=DIRECTION('center_axis',(0.,-1.,0.));
#92701=DIRECTION('ref_axis',(-1.,0.,0.));
#92702=DIRECTION('',(-0.0174524064372836,-0.999847695156391,6.09347513936813E-17));
#92703=DIRECTION('',(6.09347513936813E-17,-0.999847695156391,0.0174524064372836));
#92704=DIRECTION('center_axis',(3.49094956932386E-15,0.0174524064372835,
0.999847695156391));
#92705=DIRECTION('ref_axis',(6.09347513936813E-17,-0.999847695156391,0.0174524064372835));
#92706=DIRECTION('',(6.09347513936813E-17,-0.999847695156391,0.0174524064372836));
#92707=DIRECTION('center_axis',(0.,-1.,0.));
#92708=DIRECTION('ref_axis',(-1.,0.,0.));
#92709=DIRECTION('',(0.0174524064372836,-0.999847695156391,-6.09347513936813E-17));
#92710=DIRECTION('center_axis',(0.999847695156391,0.0174524064372835,-3.49094956932386E-15));
#92711=DIRECTION('ref_axis',(0.0174524064372835,-0.999847695156391,-6.09347513936813E-17));
#92712=DIRECTION('',(0.0174524064372836,-0.999847695156391,-6.09347513936813E-17));
#92713=DIRECTION('center_axis',(0.,-1.,0.));
#92714=DIRECTION('ref_axis',(-1.,0.,0.));
#92715=DIRECTION('',(-6.09347513936813E-17,-0.999847695156391,-0.0174524064372836));
#92716=DIRECTION('center_axis',(-3.49094956932386E-15,0.0174524064372835,
-0.999847695156391));
#92717=DIRECTION('ref_axis',(6.09347513936813E-17,0.999847695156391,0.0174524064372835));
#92718=DIRECTION('',(-6.09347513936813E-17,-0.999847695156391,-0.0174524064372836));
#92719=DIRECTION('center_axis',(0.,-1.,0.));
#92720=DIRECTION('ref_axis',(-1.,0.,0.));
#92721=DIRECTION('',(-0.0174524064372836,-0.999847695156391,6.09347513936813E-17));
#92722=DIRECTION('center_axis',(-0.999847695156391,0.0174524064372835,3.49094956932386E-15));
#92723=DIRECTION('ref_axis',(0.0174524064372835,0.999847695156391,-6.09347513936813E-17));
#92724=DIRECTION('center_axis',(0.,-1.,0.));
#92725=DIRECTION('ref_axis',(-1.,0.,0.));
#92726=DIRECTION('',(-0.0174524064372836,-0.999847695156391,6.09347513936813E-17));
#92727=DIRECTION('',(6.09347513936813E-17,-0.999847695156391,0.0174524064372836));
#92728=DIRECTION('center_axis',(3.49094956932386E-15,0.0174524064372835,
0.999847695156391));
#92729=DIRECTION('ref_axis',(6.09347513936813E-17,-0.999847695156391,0.0174524064372835));
#92730=DIRECTION('',(6.09347513936813E-17,-0.999847695156391,0.0174524064372836));
#92731=DIRECTION('center_axis',(0.,-1.,0.));
#92732=DIRECTION('ref_axis',(-1.,0.,0.));
#92733=DIRECTION('',(0.0174524064372836,-0.999847695156391,-6.09347513936813E-17));
#92734=DIRECTION('center_axis',(0.999847695156391,0.0174524064372835,-3.49094956932386E-15));
#92735=DIRECTION('ref_axis',(0.0174524064372835,-0.999847695156391,-6.09347513936813E-17));
#92736=DIRECTION('',(0.0174524064372836,-0.999847695156391,-6.09347513936813E-17));
#92737=DIRECTION('center_axis',(0.,-1.,0.));
#92738=DIRECTION('ref_axis',(-1.,0.,0.));
#92739=DIRECTION('',(-6.09347513936813E-17,-0.999847695156391,-0.0174524064372836));
#92740=DIRECTION('center_axis',(-3.49094956932386E-15,0.0174524064372835,
-0.999847695156391));
#92741=DIRECTION('ref_axis',(6.09347513936813E-17,0.999847695156391,0.0174524064372835));
#92742=DIRECTION('',(-6.09347513936813E-17,-0.999847695156391,-0.0174524064372836));
#92743=DIRECTION('center_axis',(0.,-1.,0.));
#92744=DIRECTION('ref_axis',(-1.,0.,0.));
#92745=DIRECTION('',(-0.0174524064372836,-0.999847695156391,6.09347513936813E-17));
#92746=DIRECTION('center_axis',(-0.999847695156391,0.0174524064372835,3.49094956932386E-15));
#92747=DIRECTION('ref_axis',(0.0174524064372835,0.999847695156391,-6.09347513936813E-17));
#92748=DIRECTION('center_axis',(0.,-1.,0.));
#92749=DIRECTION('ref_axis',(-1.,0.,0.));
#92750=DIRECTION('',(-6.09347513936813E-17,-0.999847695156391,-0.0174524064372836));
#92751=DIRECTION('center_axis',(-3.49094956932386E-15,0.0174524064372835,
-0.999847695156391));
#92752=DIRECTION('ref_axis',(6.09347513936813E-17,0.999847695156391,0.0174524064372835));
#92753=DIRECTION('',(0.0429049602886455,0.998926993621575,0.0174363355321972));
#92754=DIRECTION('center_axis',(0.,-1.,0.));
#92755=DIRECTION('ref_axis',(-1.,0.,0.));
#92756=DIRECTION('',(-0.0174524064372836,-0.999847695156391,6.09347513936813E-17));
#92757=DIRECTION('',(6.09347513936813E-17,-0.999847695156391,0.0174524064372836));
#92758=DIRECTION('center_axis',(3.49094956932386E-15,0.0174524064372835,
0.999847695156391));
#92759=DIRECTION('ref_axis',(6.09347513936813E-17,-0.999847695156391,0.0174524064372835));
#92760=DIRECTION('',(6.09347513936813E-17,-0.999847695156391,0.0174524064372836));
#92761=DIRECTION('center_axis',(0.,-1.,0.));
#92762=DIRECTION('ref_axis',(-1.,0.,0.));
#92763=DIRECTION('',(0.0174524064372836,-0.999847695156391,-6.09347513936813E-17));
#92764=DIRECTION('center_axis',(0.999847695156391,0.0174524064372835,-3.49094956932386E-15));
#92765=DIRECTION('ref_axis',(0.0174524064372835,-0.999847695156391,-6.09347513936813E-17));
#92766=DIRECTION('',(0.0174524064372836,-0.999847695156391,-6.09347513936813E-17));
#92767=DIRECTION('center_axis',(0.,-1.,0.));
#92768=DIRECTION('ref_axis',(-1.,0.,0.));
#92769=DIRECTION('',(-6.09347513936813E-17,-0.999847695156391,-0.0174524064372836));
#92770=DIRECTION('center_axis',(-3.49094956932386E-15,0.0174524064372835,
-0.999847695156391));
#92771=DIRECTION('ref_axis',(6.09347513936813E-17,0.999847695156391,0.0174524064372835));
#92772=DIRECTION('',(-6.09347513936813E-17,-0.999847695156391,-0.0174524064372836));
#92773=DIRECTION('center_axis',(0.,-1.,0.));
#92774=DIRECTION('ref_axis',(-1.,0.,0.));
#92775=DIRECTION('',(-0.0174524064372836,-0.999847695156391,6.09347513936813E-17));
#92776=DIRECTION('center_axis',(-0.999847695156391,0.0174524064372835,3.49094956932386E-15));
#92777=DIRECTION('ref_axis',(0.0174524064372835,0.999847695156391,-6.09347513936813E-17));
#92778=DIRECTION('center_axis',(0.,-1.,0.));
#92779=DIRECTION('ref_axis',(-1.,0.,0.));
#92780=DIRECTION('',(-0.0174524064372836,-0.999847695156391,6.09347513936813E-17));
#92781=DIRECTION('',(6.09347513936813E-17,-0.999847695156391,0.0174524064372836));
#92782=DIRECTION('center_axis',(3.49094956932386E-15,0.0174524064372835,
0.999847695156391));
#92783=DIRECTION('ref_axis',(6.09347513936813E-17,-0.999847695156391,0.0174524064372835));
#92784=DIRECTION('',(6.09347513936813E-17,-0.999847695156391,0.0174524064372836));
#92785=DIRECTION('center_axis',(0.,-1.,0.));
#92786=DIRECTION('ref_axis',(-1.,0.,0.));
#92787=DIRECTION('',(0.0174524064372836,-0.999847695156391,-6.09347513936813E-17));
#92788=DIRECTION('center_axis',(0.999847695156391,0.0174524064372835,-3.49094956932386E-15));
#92789=DIRECTION('ref_axis',(0.0174524064372835,-0.999847695156391,-6.09347513936813E-17));
#92790=DIRECTION('',(0.0174524064372836,-0.999847695156391,-6.09347513936813E-17));
#92791=DIRECTION('center_axis',(0.,-1.,0.));
#92792=DIRECTION('ref_axis',(-1.,0.,0.));
#92793=DIRECTION('',(-6.09347513936813E-17,-0.999847695156391,-0.0174524064372836));
#92794=DIRECTION('center_axis',(-3.49094956932386E-15,0.0174524064372835,
-0.999847695156391));
#92795=DIRECTION('ref_axis',(6.09347513936813E-17,0.999847695156391,0.0174524064372835));
#92796=DIRECTION('',(-6.09347513936813E-17,-0.999847695156391,-0.0174524064372836));
#92797=DIRECTION('center_axis',(0.,-1.,0.));
#92798=DIRECTION('ref_axis',(-1.,0.,0.));
#92799=DIRECTION('',(-0.0174524064372836,-0.999847695156391,6.09347513936813E-17));
#92800=DIRECTION('center_axis',(-0.999847695156391,0.0174524064372835,3.49094956932386E-15));
#92801=DIRECTION('ref_axis',(0.0174524064372835,0.999847695156391,-6.09347513936813E-17));
#92802=DIRECTION('center_axis',(0.999847695156391,0.0174524064372835,-3.49094956932386E-15));
#92803=DIRECTION('ref_axis',(0.0174524064372835,-0.999847695156391,-6.09347513936813E-17));
#92804=DIRECTION('',(-0.0174524064372843,0.999847695156391,6.09347513936838E-17));
#92805=DIRECTION('',(0.0174524064372836,-0.999847695156391,-6.09347513936813E-17));
#92806=DIRECTION('center_axis',(0.,-1.,0.));
#92807=DIRECTION('ref_axis',(-1.,0.,0.));
#92808=DIRECTION('',(-6.09347513936813E-17,-0.999847695156391,-0.0174524064372836));
#92809=DIRECTION('center_axis',(-3.49094956932386E-15,0.0174524064372835,
-0.999847695156391));
#92810=DIRECTION('ref_axis',(6.09347513936813E-17,0.999847695156391,0.0174524064372835));
#92811=DIRECTION('',(-6.09347513936813E-17,-0.999847695156391,-0.0174524064372836));
#92812=DIRECTION('center_axis',(0.,-1.,0.));
#92813=DIRECTION('ref_axis',(-1.,0.,0.));
#92814=DIRECTION('',(-0.0174524064372836,-0.999847695156391,6.09347513936813E-17));
#92815=DIRECTION('center_axis',(-0.999847695156391,0.0174524064372835,3.49094956932386E-15));
#92816=DIRECTION('ref_axis',(0.0174524064372835,0.999847695156391,-6.09347513936813E-17));
#92817=DIRECTION('',(-0.0174524064372835,-0.999847695156391,6.09347513936813E-17));
#92818=DIRECTION('center_axis',(3.49094956932386E-15,0.0174524064372835,
0.999847695156391));
#92819=DIRECTION('ref_axis',(6.09347513936813E-17,-0.999847695156391,0.0174524064372835));
#92820=DIRECTION('',(6.09347513936813E-17,-0.999847695156391,0.0174524064372836));
#92821=DIRECTION('center_axis',(0.,-1.,0.));
#92822=DIRECTION('ref_axis',(-1.,0.,0.));
#92823=DIRECTION('',(0.0174524064372836,-0.999847695156391,-6.09347513936813E-17));
#92824=DIRECTION('center_axis',(0.999847695156391,0.0174524064372835,-3.49094956932386E-15));
#92825=DIRECTION('ref_axis',(0.0174524064372835,-0.999847695156391,-6.09347513936813E-17));
#92826=DIRECTION('center_axis',(3.49094956932386E-15,0.0174524064372835,
0.999847695156391));
#92827=DIRECTION('ref_axis',(6.09347513936813E-17,-0.999847695156391,0.0174524064372835));
#92828=DIRECTION('',(-6.09347513936838E-17,0.999847695156391,-0.0174524064372843));
#92829=DIRECTION('',(6.09347513936813E-17,-0.999847695156391,0.0174524064372836));
#92830=DIRECTION('center_axis',(0.,-1.,0.));
#92831=DIRECTION('ref_axis',(-1.,0.,0.));
#92832=DIRECTION('',(0.0174524064372836,-0.999847695156391,-6.09347513936813E-17));
#92833=DIRECTION('center_axis',(0.999847695156391,0.0174524064372835,-3.49094956932386E-15));
#92834=DIRECTION('ref_axis',(0.0174524064372835,-0.999847695156391,-6.09347513936813E-17));
#92835=DIRECTION('center_axis',(0.,-1.,0.));
#92836=DIRECTION('ref_axis',(-1.,0.,3.49148133884313E-15));
#92837=DIRECTION('',(-0.00904534609485884,-0.999847695156391,0.0149254214170441));
#92838=DIRECTION('',(0.0104681761271213,0.999847695156391,-0.0139643753538676));
#92839=DIRECTION('center_axis',(0.,1.,0.));
#92840=DIRECTION('ref_axis',(1.,0.,-3.49148133884313E-15));
#92841=DIRECTION('center_axis',(0.,-1.,0.));
#92842=DIRECTION('ref_axis',(-1.,0.,3.49148133884313E-15));
#92843=DIRECTION('',(0.00558979557162619,0.999847695156391,-0.0165330177499319));
#92844=DIRECTION('',(-0.00416696553936379,-0.999847695156391,0.0169476514197658));
#92845=DIRECTION('center_axis',(0.,-1.,0.));
#92846=DIRECTION('ref_axis',(-1.,0.,3.49148133884313E-15));
#92847=DIRECTION('',(-0.00172777526161625,-0.999847695156391,0.017366671618289));
#92848=DIRECTION('',(0.00315060529387867,0.999847695156391,-0.0171656685490056));
#92849=DIRECTION('center_axis',(0.,-1.,0.));
#92850=DIRECTION('ref_axis',(-1.,0.,3.49148133884313E-15));
#92851=DIRECTION('',(0.000711415016131136,0.999847695156391,-0.0174379006513674));
#92852=DIRECTION('',(-0.000711415016131258,0.999847695156391,-0.0174379006513674));
#92853=DIRECTION('center_axis',(0.,-1.,0.));
#92854=DIRECTION('ref_axis',(1.,0.,-3.46944695195362E-15));
#92855=DIRECTION('',(0.0174524064372836,-0.999847695156391,-6.09347513936813E-17));
#92856=DIRECTION('center_axis',(0.,-1.,0.));
#92857=DIRECTION('ref_axis',(1.,0.,-3.46944695195361E-15));
#92858=DIRECTION('',(0.0174524064372836,-0.999847695156391,-6.09347513936813E-17));
#92859=DIRECTION('center_axis',(0.999847695156391,0.0174524064372835,-3.49094956932386E-15));
#92860=DIRECTION('ref_axis',(-0.0174524064372835,0.999847695156391,6.09347513936813E-17));
#92861=DIRECTION('center_axis',(0.,-1.,0.));
#92862=DIRECTION('ref_axis',(1.,0.,0.));
#92863=DIRECTION('',(0.0174524064372836,-0.999847695156391,-6.09347513936813E-17));
#92864=DIRECTION('center_axis',(0.999847695156391,0.0174524064372835,-3.49094956932386E-15));
#92865=DIRECTION('ref_axis',(-0.0174524064372835,0.999847695156391,6.09347513936813E-17));
#92866=DIRECTION('center_axis',(0.,-1.,0.));
#92867=DIRECTION('ref_axis',(1.,0.,0.));
#92868=DIRECTION('',(0.0174524064372836,-0.999847695156391,-6.09347513936813E-17));
#92869=DIRECTION('center_axis',(0.,-1.,0.));
#92870=DIRECTION('ref_axis',(1.,0.,0.));
#92871=DIRECTION('',(0.0174524064372836,-0.999847695156391,-6.09347513936813E-17));
#92872=DIRECTION('center_axis',(0.999847695156391,0.0174524064372835,-3.49094956932386E-15));
#92873=DIRECTION('ref_axis',(-0.0174524064372835,0.999847695156391,6.09347513936813E-17));
#92874=DIRECTION('center_axis',(0.,-1.,0.));
#92875=DIRECTION('ref_axis',(1.,0.,0.));
#92876=DIRECTION('',(0.0174524064372836,-0.999847695156391,-6.09347513936813E-17));
#92877=DIRECTION('center_axis',(0.,-1.,0.));
#92878=DIRECTION('ref_axis',(1.,0.,0.));
#92879=DIRECTION('',(0.0174524064372836,-0.999847695156391,-6.09347513936813E-17));
#92880=DIRECTION('center_axis',(0.999847695156391,0.0174524064372835,-3.49094956932386E-15));
#92881=DIRECTION('ref_axis',(-0.0174524064372835,0.999847695156391,6.09347513936813E-17));
#92882=DIRECTION('center_axis',(0.,-1.,0.));
#92883=DIRECTION('ref_axis',(1.,0.,0.));
#92884=DIRECTION('',(0.0174524064372836,-0.999847695156391,-6.09347513936813E-17));
#92885=DIRECTION('center_axis',(0.,-1.,0.));
#92886=DIRECTION('ref_axis',(1.,0.,0.));
#92887=DIRECTION('',(0.0174524064372836,-0.999847695156391,-6.09347513936813E-17));
#92888=DIRECTION('center_axis',(0.999847695156391,0.0174524064372835,-3.49094956932386E-15));
#92889=DIRECTION('ref_axis',(-0.0174524064372835,0.999847695156391,6.09347513936813E-17));
#92890=DIRECTION('center_axis',(0.,-1.,0.));
#92891=DIRECTION('ref_axis',(1.,0.,0.));
#92892=DIRECTION('',(0.0174524064372836,-0.999847695156391,-6.09347513936813E-17));
#92893=DIRECTION('center_axis',(0.,-1.,0.));
#92894=DIRECTION('ref_axis',(1.,0.,0.));
#92895=DIRECTION('',(0.0174524064372836,-0.999847695156391,-6.09347513936813E-17));
#92896=DIRECTION('center_axis',(0.999847695156391,0.0174524064372835,-3.49094956932386E-15));
#92897=DIRECTION('ref_axis',(-0.0174524064372835,0.999847695156391,6.09347513936813E-17));
#92898=DIRECTION('center_axis',(0.,-1.,0.));
#92899=DIRECTION('ref_axis',(1.,0.,-6.93889390390723E-15));
#92900=DIRECTION('',(0.0174524064372836,-0.999847695156391,-6.09347513936813E-17));
#92901=DIRECTION('center_axis',(0.,-1.,0.));
#92902=DIRECTION('ref_axis',(1.,0.,-6.93889390390723E-15));
#92903=DIRECTION('',(0.0174524064372836,-0.999847695156391,-6.09347513936813E-17));
#92904=DIRECTION('center_axis',(0.999847695156391,0.0174524064372835,-3.49094956932386E-15));
#92905=DIRECTION('ref_axis',(-0.0174524064372835,0.999847695156391,6.09347513936813E-17));
#92906=DIRECTION('center_axis',(3.49094956932386E-15,0.0174524064372835,
0.999847695156391));
#92907=DIRECTION('ref_axis',(6.09347513936813E-17,-0.999847695156391,0.0174524064372835));
#92908=DIRECTION('',(6.09347513936813E-17,-0.999847695156391,0.0174524064372836));
#92909=DIRECTION('center_axis',(0.,-1.,0.));
#92910=DIRECTION('ref_axis',(1.,0.,-3.46944695195361E-15));
#92911=DIRECTION('',(-0.0174524064372836,-0.999847695156391,6.09347513936813E-17));
#92912=DIRECTION('center_axis',(-0.999847695156391,0.0174524064372835,3.49094956932386E-15));
#92913=DIRECTION('ref_axis',(-0.0174524064372835,-0.999847695156391,6.09347513936813E-17));
#92914=DIRECTION('center_axis',(0.,-1.,0.));
#92915=DIRECTION('ref_axis',(1.,0.,0.));
#92916=DIRECTION('',(6.09347513936813E-17,-0.999847695156391,0.0174524064372836));
#92917=DIRECTION('',(0.0174524064372836,-0.999847695156391,-6.09347513936813E-17));
#92918=DIRECTION('center_axis',(3.49094956932386E-15,0.0174524064372835,
0.999847695156391));
#92919=DIRECTION('ref_axis',(6.09347513936813E-17,-0.999847695156391,0.0174524064372835));
#92920=DIRECTION('',(6.09347513936813E-17,-0.999847695156391,0.0174524064372836));
#92921=DIRECTION('center_axis',(0.,-1.,0.));
#92922=DIRECTION('ref_axis',(1.,0.,0.));
#92923=DIRECTION('',(-0.0174524064372836,-0.999847695156391,6.09347513936813E-17));
#92924=DIRECTION('center_axis',(-0.999847695156391,0.0174524064372835,3.49094956932386E-15));
#92925=DIRECTION('ref_axis',(-0.0174524064372835,-0.999847695156391,6.09347513936813E-17));
#92926=DIRECTION('',(-0.0174524064372836,-0.999847695156391,6.09347513936813E-17));
#92927=DIRECTION('center_axis',(0.,-1.,0.));
#92928=DIRECTION('ref_axis',(1.,0.,0.));
#92929=DIRECTION('',(-6.09347513936813E-17,-0.999847695156391,-0.0174524064372836));
#92930=DIRECTION('center_axis',(-3.49094956932386E-15,0.0174524064372835,
-0.999847695156391));
#92931=DIRECTION('ref_axis',(6.09347513936813E-17,0.999847695156391,0.0174524064372835));
#92932=DIRECTION('',(-6.09347513936813E-17,-0.999847695156391,-0.0174524064372836));
#92933=DIRECTION('center_axis',(0.,-1.,0.));
#92934=DIRECTION('ref_axis',(1.,0.,0.));
#92935=DIRECTION('',(0.0174524064372836,-0.999847695156391,-6.09347513936813E-17));
#92936=DIRECTION('center_axis',(0.999847695156391,0.0174524064372835,-3.49094956932386E-15));
#92937=DIRECTION('ref_axis',(-0.0174524064372835,0.999847695156391,6.09347513936813E-17));
#92938=DIRECTION('center_axis',(0.,-1.,0.));
#92939=DIRECTION('ref_axis',(1.,0.,0.));
#92940=DIRECTION('',(6.09347513936813E-17,-0.999847695156391,0.0174524064372836));
#92941=DIRECTION('',(0.0174524064372836,-0.999847695156391,-6.09347513936813E-17));
#92942=DIRECTION('center_axis',(3.49094956932386E-15,0.0174524064372835,
0.999847695156391));
#92943=DIRECTION('ref_axis',(6.09347513936813E-17,-0.999847695156391,0.0174524064372835));
#92944=DIRECTION('',(6.09347513936813E-17,-0.999847695156391,0.0174524064372836));
#92945=DIRECTION('center_axis',(0.,-1.,0.));
#92946=DIRECTION('ref_axis',(1.,0.,0.));
#92947=DIRECTION('',(-0.0174524064372836,-0.999847695156391,6.09347513936813E-17));
#92948=DIRECTION('center_axis',(-0.999847695156391,0.0174524064372835,3.49094956932386E-15));
#92949=DIRECTION('ref_axis',(-0.0174524064372835,-0.999847695156391,6.09347513936813E-17));
#92950=DIRECTION('',(-0.0174524064372836,-0.999847695156391,6.09347513936813E-17));
#92951=DIRECTION('center_axis',(0.,-1.,0.));
#92952=DIRECTION('ref_axis',(1.,0.,0.));
#92953=DIRECTION('',(-6.09347513936813E-17,-0.999847695156391,-0.0174524064372836));
#92954=DIRECTION('center_axis',(-3.49094956932386E-15,0.0174524064372835,
-0.999847695156391));
#92955=DIRECTION('ref_axis',(6.09347513936813E-17,0.999847695156391,0.0174524064372835));
#92956=DIRECTION('',(-6.09347513936813E-17,-0.999847695156391,-0.0174524064372836));
#92957=DIRECTION('center_axis',(0.,-1.,0.));
#92958=DIRECTION('ref_axis',(1.,0.,0.));
#92959=DIRECTION('',(0.0174524064372836,-0.999847695156391,-6.09347513936813E-17));
#92960=DIRECTION('center_axis',(0.999847695156391,0.0174524064372835,-3.49094956932386E-15));
#92961=DIRECTION('ref_axis',(-0.0174524064372835,0.999847695156391,6.09347513936813E-17));
#92962=DIRECTION('center_axis',(-0.999847695156391,0.0174524064372835,3.49094956932386E-15));
#92963=DIRECTION('ref_axis',(-0.0174524064372835,-0.999847695156391,6.09347513936813E-17));
#92964=DIRECTION('',(-0.0174524064372836,-0.999847695156391,6.09347513936813E-17));
#92965=DIRECTION('',(0.0174524064372838,0.999847695156391,-6.09347513936821E-17));
#92966=DIRECTION('center_axis',(0.,-1.,0.));
#92967=DIRECTION('ref_axis',(1.,0.,0.));
#92968=DIRECTION('',(-6.09347513936813E-17,-0.999847695156391,-0.0174524064372836));
#92969=DIRECTION('center_axis',(-3.49094956932386E-15,0.0174524064372835,
-0.999847695156391));
#92970=DIRECTION('ref_axis',(6.09347513936813E-17,0.999847695156391,0.0174524064372835));
#92971=DIRECTION('',(-6.09347513936813E-17,-0.999847695156391,-0.0174524064372836));
#92972=DIRECTION('center_axis',(0.,-1.,0.));
#92973=DIRECTION('ref_axis',(1.,0.,0.));
#92974=DIRECTION('',(0.0174524064372836,-0.999847695156391,-6.09347513936813E-17));
#92975=DIRECTION('center_axis',(0.999847695156391,0.0174524064372835,-3.49094956932386E-15));
#92976=DIRECTION('ref_axis',(-0.0174524064372835,0.999847695156391,6.09347513936813E-17));
#92977=DIRECTION('',(0.0174524064372835,-0.999847695156391,-6.09347513936813E-17));
#92978=DIRECTION('center_axis',(0.,-1.,0.));
#92979=DIRECTION('ref_axis',(1.,0.,0.));
#92980=DIRECTION('',(6.09347513936813E-17,-0.999847695156391,0.0174524064372836));
#92981=DIRECTION('',(0.0174524064372836,-0.999847695156391,-6.09347513936813E-17));
#92982=DIRECTION('center_axis',(3.49094956932386E-15,0.0174524064372835,
0.999847695156391));
#92983=DIRECTION('ref_axis',(6.09347513936813E-17,-0.999847695156391,0.0174524064372835));
#92984=DIRECTION('',(6.09347513936813E-17,-0.999847695156391,0.0174524064372836));
#92985=DIRECTION('center_axis',(0.,-1.,0.));
#92986=DIRECTION('ref_axis',(1.,0.,0.));
#92987=DIRECTION('',(-0.0174524064372836,-0.999847695156391,6.09347513936813E-17));
#92988=DIRECTION('center_axis',(-0.999847695156391,0.0174524064372835,3.49094956932386E-15));
#92989=DIRECTION('ref_axis',(-0.0174524064372835,-0.999847695156391,6.09347513936813E-17));
#92990=DIRECTION('',(-0.0174524064372836,-0.999847695156391,6.09347513936813E-17));
#92991=DIRECTION('center_axis',(0.,-1.,0.));
#92992=DIRECTION('ref_axis',(1.,0.,0.));
#92993=DIRECTION('',(-6.09347513936813E-17,-0.999847695156391,-0.0174524064372836));
#92994=DIRECTION('center_axis',(-3.49094956932386E-15,0.0174524064372835,
-0.999847695156391));
#92995=DIRECTION('ref_axis',(6.09347513936813E-17,0.999847695156391,0.0174524064372835));
#92996=DIRECTION('',(-6.09347513936813E-17,-0.999847695156391,-0.0174524064372836));
#92997=DIRECTION('center_axis',(0.,-1.,0.));
#92998=DIRECTION('ref_axis',(1.,0.,0.));
#92999=DIRECTION('',(0.0174524064372836,-0.999847695156391,-6.09347513936813E-17));
#93000=DIRECTION('center_axis',(0.999847695156391,0.0174524064372835,-3.49094956932386E-15));
#93001=DIRECTION('ref_axis',(-0.0174524064372835,0.999847695156391,6.09347513936813E-17));
#93002=DIRECTION('center_axis',(0.,-1.,0.));
#93003=DIRECTION('ref_axis',(1.,0.,0.));
#93004=DIRECTION('',(6.09347513936813E-17,-0.999847695156391,0.0174524064372836));
#93005=DIRECTION('',(0.0174524064372836,-0.999847695156391,-6.09347513936813E-17));
#93006=DIRECTION('center_axis',(3.49094956932386E-15,0.0174524064372835,
0.999847695156391));
#93007=DIRECTION('ref_axis',(6.09347513936813E-17,-0.999847695156391,0.0174524064372835));
#93008=DIRECTION('',(6.09347513936813E-17,-0.999847695156391,0.0174524064372836));
#93009=DIRECTION('center_axis',(0.,-1.,0.));
#93010=DIRECTION('ref_axis',(1.,0.,0.));
#93011=DIRECTION('',(-0.0174524064372836,-0.999847695156391,6.09347513936813E-17));
#93012=DIRECTION('center_axis',(-0.999847695156391,0.0174524064372835,3.49094956932386E-15));
#93013=DIRECTION('ref_axis',(-0.0174524064372835,-0.999847695156391,6.09347513936813E-17));
#93014=DIRECTION('',(-0.0174524064372836,-0.999847695156391,6.09347513936813E-17));
#93015=DIRECTION('center_axis',(0.,-1.,0.));
#93016=DIRECTION('ref_axis',(1.,0.,0.));
#93017=DIRECTION('',(-6.09347513936813E-17,-0.999847695156391,-0.0174524064372836));
#93018=DIRECTION('center_axis',(-3.49094956932386E-15,0.0174524064372835,
-0.999847695156391));
#93019=DIRECTION('ref_axis',(6.09347513936813E-17,0.999847695156391,0.0174524064372835));
#93020=DIRECTION('',(-6.09347513936813E-17,-0.999847695156391,-0.0174524064372836));
#93021=DIRECTION('center_axis',(0.,-1.,0.));
#93022=DIRECTION('ref_axis',(1.,0.,0.));
#93023=DIRECTION('',(0.0174524064372836,-0.999847695156391,-6.09347513936813E-17));
#93024=DIRECTION('center_axis',(0.999847695156391,0.0174524064372835,-3.49094956932386E-15));
#93025=DIRECTION('ref_axis',(-0.0174524064372835,0.999847695156391,6.09347513936813E-17));
#93026=DIRECTION('center_axis',(0.,-1.,0.));
#93027=DIRECTION('ref_axis',(1.,0.,-6.93889390390724E-15));
#93028=DIRECTION('',(6.09347513936813E-17,-0.999847695156391,0.0174524064372836));
#93029=DIRECTION('',(0.0174524064372836,-0.999847695156391,-6.09347513936813E-17));
#93030=DIRECTION('center_axis',(3.49094956932386E-15,0.0174524064372835,
0.999847695156391));
#93031=DIRECTION('ref_axis',(6.09347513936813E-17,-0.999847695156391,0.0174524064372835));
#93032=DIRECTION('',(6.09347513936813E-17,-0.999847695156391,0.0174524064372836));
#93033=DIRECTION('center_axis',(0.,-1.,0.));
#93034=DIRECTION('ref_axis',(1.,0.,-6.93889390390722E-15));
#93035=DIRECTION('',(-0.0174524064372836,-0.999847695156391,6.09347513936813E-17));
#93036=DIRECTION('center_axis',(-0.999847695156391,0.0174524064372835,3.49094956932386E-15));
#93037=DIRECTION('ref_axis',(-0.0174524064372835,-0.999847695156391,6.09347513936813E-17));
#93038=DIRECTION('',(-0.0174524064372836,-0.999847695156391,6.09347513936813E-17));
#93039=DIRECTION('center_axis',(0.,-1.,0.));
#93040=DIRECTION('ref_axis',(1.,0.,-6.93889390390722E-15));
#93041=DIRECTION('',(-6.09347513936813E-17,-0.999847695156391,-0.0174524064372836));
#93042=DIRECTION('center_axis',(-3.49094956932386E-15,0.0174524064372835,
-0.999847695156391));
#93043=DIRECTION('ref_axis',(6.09347513936813E-17,0.999847695156391,0.0174524064372835));
#93044=DIRECTION('',(-6.09347513936813E-17,-0.999847695156391,-0.0174524064372836));
#93045=DIRECTION('center_axis',(0.,-1.,0.));
#93046=DIRECTION('ref_axis',(1.,0.,-6.93889390390724E-15));
#93047=DIRECTION('',(0.0174524064372836,-0.999847695156391,-6.09347513936813E-17));
#93048=DIRECTION('center_axis',(0.999847695156391,0.0174524064372835,-3.49094956932386E-15));
#93049=DIRECTION('ref_axis',(-0.0174524064372835,0.999847695156391,6.09347513936813E-17));
#93050=DIRECTION('center_axis',(3.49094956932386E-15,0.0174524064372835,
0.999847695156391));
#93051=DIRECTION('ref_axis',(6.09347513936813E-17,-0.999847695156391,0.0174524064372835));
#93052=DIRECTION('',(6.09347513936813E-17,-0.999847695156391,0.0174524064372836));
#93053=DIRECTION('center_axis',(0.,-1.,0.));
#93054=DIRECTION('ref_axis',(1.,0.,-6.93889390390722E-15));
#93055=DIRECTION('',(-0.0174524064372836,-0.999847695156391,6.09347513936813E-17));
#93056=DIRECTION('center_axis',(-0.999847695156391,0.0174524064372835,3.49094956932386E-15));
#93057=DIRECTION('ref_axis',(-0.0174524064372835,-0.999847695156391,6.09347513936813E-17));
#93058=DIRECTION('center_axis',(0.,-1.,0.));
#93059=DIRECTION('ref_axis',(1.,0.,0.));
#93060=DIRECTION('',(6.09347513936813E-17,-0.999847695156391,0.0174524064372836));
#93061=DIRECTION('',(0.0174524064372836,-0.999847695156391,-6.09347513936813E-17));
#93062=DIRECTION('center_axis',(3.49094956932386E-15,0.0174524064372835,
0.999847695156391));
#93063=DIRECTION('ref_axis',(6.09347513936813E-17,-0.999847695156391,0.0174524064372835));
#93064=DIRECTION('',(6.09347513936813E-17,-0.999847695156391,0.0174524064372836));
#93065=DIRECTION('center_axis',(0.,-1.,0.));
#93066=DIRECTION('ref_axis',(1.,0.,0.));
#93067=DIRECTION('',(-0.0174524064372836,-0.999847695156391,6.09347513936813E-17));
#93068=DIRECTION('center_axis',(-0.999847695156391,0.0174524064372835,3.49094956932386E-15));
#93069=DIRECTION('ref_axis',(-0.0174524064372835,-0.999847695156391,6.09347513936813E-17));
#93070=DIRECTION('',(-0.0174524064372836,-0.999847695156391,6.09347513936813E-17));
#93071=DIRECTION('center_axis',(0.,-1.,0.));
#93072=DIRECTION('ref_axis',(1.,0.,0.));
#93073=DIRECTION('',(-6.09347513936813E-17,-0.999847695156391,-0.0174524064372836));
#93074=DIRECTION('center_axis',(-3.49094956932386E-15,0.0174524064372835,
-0.999847695156391));
#93075=DIRECTION('ref_axis',(6.09347513936813E-17,0.999847695156391,0.0174524064372835));
#93076=DIRECTION('',(-6.09347513936813E-17,-0.999847695156391,-0.0174524064372836));
#93077=DIRECTION('center_axis',(0.,-1.,0.));
#93078=DIRECTION('ref_axis',(1.,0.,0.));
#93079=DIRECTION('',(0.0174524064372836,-0.999847695156391,-6.09347513936813E-17));
#93080=DIRECTION('center_axis',(0.999847695156391,0.0174524064372835,-3.49094956932386E-15));
#93081=DIRECTION('ref_axis',(-0.0174524064372835,0.999847695156391,6.09347513936813E-17));
#93082=DIRECTION('center_axis',(0.,-1.,0.));
#93083=DIRECTION('ref_axis',(1.,0.,0.));
#93084=DIRECTION('',(6.09347513936813E-17,-0.999847695156391,0.0174524064372836));
#93085=DIRECTION('',(0.0174524064372836,-0.999847695156391,-6.09347513936813E-17));
#93086=DIRECTION('center_axis',(3.49094956932386E-15,0.0174524064372835,
0.999847695156391));
#93087=DIRECTION('ref_axis',(6.09347513936813E-17,-0.999847695156391,0.0174524064372835));
#93088=DIRECTION('',(6.09347513936813E-17,-0.999847695156391,0.0174524064372836));
#93089=DIRECTION('center_axis',(0.,-1.,0.));
#93090=DIRECTION('ref_axis',(1.,0.,0.));
#93091=DIRECTION('',(-0.0174524064372836,-0.999847695156391,6.09347513936813E-17));
#93092=DIRECTION('center_axis',(-0.999847695156391,0.0174524064372835,3.49094956932386E-15));
#93093=DIRECTION('ref_axis',(-0.0174524064372835,-0.999847695156391,6.09347513936813E-17));
#93094=DIRECTION('',(-0.0174524064372836,-0.999847695156391,6.09347513936813E-17));
#93095=DIRECTION('center_axis',(0.,-1.,0.));
#93096=DIRECTION('ref_axis',(1.,0.,0.));
#93097=DIRECTION('',(-6.09347513936813E-17,-0.999847695156391,-0.0174524064372836));
#93098=DIRECTION('center_axis',(-3.49094956932386E-15,0.0174524064372835,
-0.999847695156391));
#93099=DIRECTION('ref_axis',(6.09347513936813E-17,0.999847695156391,0.0174524064372835));
#93100=DIRECTION('',(-6.09347513936813E-17,-0.999847695156391,-0.0174524064372836));
#93101=DIRECTION('center_axis',(0.,-1.,0.));
#93102=DIRECTION('ref_axis',(1.,0.,0.));
#93103=DIRECTION('',(0.0174524064372836,-0.999847695156391,-6.09347513936813E-17));
#93104=DIRECTION('center_axis',(0.999847695156391,0.0174524064372835,-3.49094956932386E-15));
#93105=DIRECTION('ref_axis',(-0.0174524064372835,0.999847695156391,6.09347513936813E-17));
#93106=DIRECTION('center_axis',(-0.999847695156391,0.0174524064372835,3.49094956932386E-15));
#93107=DIRECTION('ref_axis',(-0.0174524064372835,-0.999847695156391,6.09347513936813E-17));
#93108=DIRECTION('',(-0.0174524064372836,-0.999847695156391,6.09347513936813E-17));
#93109=DIRECTION('',(0.0174524064372832,0.999847695156391,-6.09347513936802E-17));
#93110=DIRECTION('center_axis',(0.,-1.,0.));
#93111=DIRECTION('ref_axis',(1.,0.,0.));
#93112=DIRECTION('',(-6.09347513936813E-17,-0.999847695156391,-0.0174524064372836));
#93113=DIRECTION('center_axis',(-3.49094956932386E-15,0.0174524064372835,
-0.999847695156391));
#93114=DIRECTION('ref_axis',(6.09347513936813E-17,0.999847695156391,0.0174524064372835));
#93115=DIRECTION('',(-6.09347513936813E-17,-0.999847695156391,-0.0174524064372836));
#93116=DIRECTION('center_axis',(0.,-1.,0.));
#93117=DIRECTION('ref_axis',(1.,0.,0.));
#93118=DIRECTION('',(0.0174524064372836,-0.999847695156391,-6.09347513936813E-17));
#93119=DIRECTION('center_axis',(0.999847695156391,0.0174524064372835,-3.49094956932386E-15));
#93120=DIRECTION('ref_axis',(-0.0174524064372835,0.999847695156391,6.09347513936813E-17));
#93121=DIRECTION('',(0.0174524064372835,-0.999847695156391,-6.09347513936813E-17));
#93122=DIRECTION('center_axis',(0.,-1.,0.));
#93123=DIRECTION('ref_axis',(1.,0.,0.));
#93124=DIRECTION('',(6.09347513936813E-17,-0.999847695156391,0.0174524064372836));
#93125=DIRECTION('',(0.0174524064372836,-0.999847695156391,-6.09347513936813E-17));
#93126=DIRECTION('center_axis',(3.49094956932386E-15,0.0174524064372835,
0.999847695156391));
#93127=DIRECTION('ref_axis',(6.09347513936813E-17,-0.999847695156391,0.0174524064372835));
#93128=DIRECTION('',(6.09347513936813E-17,-0.999847695156391,0.0174524064372836));
#93129=DIRECTION('center_axis',(0.,-1.,0.));
#93130=DIRECTION('ref_axis',(1.,0.,0.));
#93131=DIRECTION('',(-0.0174524064372836,-0.999847695156391,6.09347513936813E-17));
#93132=DIRECTION('center_axis',(-0.999847695156391,0.0174524064372835,3.49094956932386E-15));
#93133=DIRECTION('ref_axis',(-0.0174524064372835,-0.999847695156391,6.09347513936813E-17));
#93134=DIRECTION('',(-0.0174524064372836,-0.999847695156391,6.09347513936813E-17));
#93135=DIRECTION('center_axis',(0.,-1.,0.));
#93136=DIRECTION('ref_axis',(1.,0.,0.));
#93137=DIRECTION('',(-6.09347513936813E-17,-0.999847695156391,-0.0174524064372836));
#93138=DIRECTION('center_axis',(-3.49094956932386E-15,0.0174524064372835,
-0.999847695156391));
#93139=DIRECTION('ref_axis',(6.09347513936813E-17,0.999847695156391,0.0174524064372835));
#93140=DIRECTION('',(-6.09347513936813E-17,-0.999847695156391,-0.0174524064372836));
#93141=DIRECTION('center_axis',(0.,-1.,0.));
#93142=DIRECTION('ref_axis',(1.,0.,0.));
#93143=DIRECTION('',(0.0174524064372836,-0.999847695156391,-6.09347513936813E-17));
#93144=DIRECTION('center_axis',(0.999847695156391,0.0174524064372835,-3.49094956932386E-15));
#93145=DIRECTION('ref_axis',(-0.0174524064372835,0.999847695156391,6.09347513936813E-17));
#93146=DIRECTION('center_axis',(0.,-1.,0.));
#93147=DIRECTION('ref_axis',(1.,0.,0.));
#93148=DIRECTION('',(6.09347513936813E-17,-0.999847695156391,0.0174524064372836));
#93149=DIRECTION('',(0.0174524064372836,-0.999847695156391,-6.09347513936813E-17));
#93150=DIRECTION('center_axis',(3.49094956932386E-15,0.0174524064372835,
0.999847695156391));
#93151=DIRECTION('ref_axis',(6.09347513936813E-17,-0.999847695156391,0.0174524064372835));
#93152=DIRECTION('',(6.09347513936813E-17,-0.999847695156391,0.0174524064372836));
#93153=DIRECTION('center_axis',(0.,-1.,0.));
#93154=DIRECTION('ref_axis',(1.,0.,0.));
#93155=DIRECTION('',(-0.0174524064372836,-0.999847695156391,6.09347513936813E-17));
#93156=DIRECTION('center_axis',(-0.999847695156391,0.0174524064372835,3.49094956932386E-15));
#93157=DIRECTION('ref_axis',(-0.0174524064372835,-0.999847695156391,6.09347513936813E-17));
#93158=DIRECTION('',(-0.0174524064372836,-0.999847695156391,6.09347513936813E-17));
#93159=DIRECTION('center_axis',(0.,-1.,0.));
#93160=DIRECTION('ref_axis',(1.,0.,0.));
#93161=DIRECTION('',(-6.09347513936813E-17,-0.999847695156391,-0.0174524064372836));
#93162=DIRECTION('center_axis',(-3.49094956932386E-15,0.0174524064372835,
-0.999847695156391));
#93163=DIRECTION('ref_axis',(6.09347513936813E-17,0.999847695156391,0.0174524064372835));
#93164=DIRECTION('',(-6.09347513936813E-17,-0.999847695156391,-0.0174524064372836));
#93165=DIRECTION('center_axis',(0.,-1.,0.));
#93166=DIRECTION('ref_axis',(1.,0.,0.));
#93167=DIRECTION('',(0.0174524064372836,-0.999847695156391,-6.09347513936813E-17));
#93168=DIRECTION('center_axis',(0.999847695156391,0.0174524064372835,-3.49094956932386E-15));
#93169=DIRECTION('ref_axis',(-0.0174524064372835,0.999847695156391,6.09347513936813E-17));
#93170=DIRECTION('center_axis',(3.49094956932386E-15,0.0174524064372835,
0.999847695156391));
#93171=DIRECTION('ref_axis',(6.09347513936813E-17,-0.999847695156391,0.0174524064372835));
#93172=DIRECTION('',(6.09347513936813E-17,-0.999847695156391,0.0174524064372836));
#93173=DIRECTION('center_axis',(0.,-1.,0.));
#93174=DIRECTION('ref_axis',(1.,0.,0.));
#93175=DIRECTION('',(-0.0174524064372836,-0.999847695156391,6.09347513936813E-17));
#93176=DIRECTION('center_axis',(-0.999847695156391,0.0174524064372835,3.49094956932386E-15));
#93177=DIRECTION('ref_axis',(-0.0174524064372835,-0.999847695156391,6.09347513936813E-17));
#93178=DIRECTION('center_axis',(0.,-1.,0.));
#93179=DIRECTION('ref_axis',(1.,0.,0.));
#93180=DIRECTION('',(6.09347513936813E-17,-0.999847695156391,0.0174524064372836));
#93181=DIRECTION('',(0.0174524064372836,-0.999847695156391,-6.09347513936813E-17));
#93182=DIRECTION('center_axis',(3.49094956932386E-15,0.0174524064372835,
0.999847695156391));
#93183=DIRECTION('ref_axis',(6.09347513936813E-17,-0.999847695156391,0.0174524064372835));
#93184=DIRECTION('',(6.09347513936813E-17,-0.999847695156391,0.0174524064372836));
#93185=DIRECTION('center_axis',(0.,-1.,0.));
#93186=DIRECTION('ref_axis',(1.,0.,0.));
#93187=DIRECTION('',(-0.0174524064372836,-0.999847695156391,6.09347513936813E-17));
#93188=DIRECTION('center_axis',(-0.999847695156391,0.0174524064372835,3.49094956932386E-15));
#93189=DIRECTION('ref_axis',(-0.0174524064372835,-0.999847695156391,6.09347513936813E-17));
#93190=DIRECTION('',(-0.0174524064372836,-0.999847695156391,6.09347513936813E-17));
#93191=DIRECTION('center_axis',(0.,-1.,0.));
#93192=DIRECTION('ref_axis',(1.,0.,0.));
#93193=DIRECTION('',(-6.09347513936813E-17,-0.999847695156391,-0.0174524064372836));
#93194=DIRECTION('center_axis',(-3.49094956932386E-15,0.0174524064372835,
-0.999847695156391));
#93195=DIRECTION('ref_axis',(6.09347513936813E-17,0.999847695156391,0.0174524064372835));
#93196=DIRECTION('',(-6.09347513936813E-17,-0.999847695156391,-0.0174524064372836));
#93197=DIRECTION('center_axis',(0.,-1.,0.));
#93198=DIRECTION('ref_axis',(1.,0.,0.));
#93199=DIRECTION('',(0.0174524064372836,-0.999847695156391,-6.09347513936813E-17));
#93200=DIRECTION('center_axis',(0.999847695156391,0.0174524064372835,-3.49094956932386E-15));
#93201=DIRECTION('ref_axis',(-0.0174524064372835,0.999847695156391,6.09347513936813E-17));
#93202=DIRECTION('center_axis',(0.,-1.,0.));
#93203=DIRECTION('ref_axis',(1.,0.,0.));
#93204=DIRECTION('',(6.09347513936813E-17,-0.999847695156391,0.0174524064372836));
#93205=DIRECTION('',(0.0174524064372836,-0.999847695156391,-6.09347513936813E-17));
#93206=DIRECTION('center_axis',(3.49094956932386E-15,0.0174524064372835,
0.999847695156391));
#93207=DIRECTION('ref_axis',(6.09347513936813E-17,-0.999847695156391,0.0174524064372835));
#93208=DIRECTION('',(6.09347513936813E-17,-0.999847695156391,0.0174524064372836));
#93209=DIRECTION('center_axis',(0.,-1.,0.));
#93210=DIRECTION('ref_axis',(1.,0.,0.));
#93211=DIRECTION('',(-0.0174524064372836,-0.999847695156391,6.09347513936813E-17));
#93212=DIRECTION('center_axis',(-0.999847695156391,0.0174524064372835,3.49094956932386E-15));
#93213=DIRECTION('ref_axis',(-0.0174524064372835,-0.999847695156391,6.09347513936813E-17));
#93214=DIRECTION('',(-0.0174524064372836,-0.999847695156391,6.09347513936813E-17));
#93215=DIRECTION('center_axis',(0.,-1.,0.));
#93216=DIRECTION('ref_axis',(1.,0.,0.));
#93217=DIRECTION('',(-6.09347513936813E-17,-0.999847695156391,-0.0174524064372836));
#93218=DIRECTION('center_axis',(-3.49094956932386E-15,0.0174524064372835,
-0.999847695156391));
#93219=DIRECTION('ref_axis',(6.09347513936813E-17,0.999847695156391,0.0174524064372835));
#93220=DIRECTION('',(-6.09347513936813E-17,-0.999847695156391,-0.0174524064372836));
#93221=DIRECTION('center_axis',(0.,-1.,0.));
#93222=DIRECTION('ref_axis',(1.,0.,0.));
#93223=DIRECTION('',(0.0174524064372836,-0.999847695156391,-6.09347513936813E-17));
#93224=DIRECTION('center_axis',(0.999847695156391,0.0174524064372835,-3.49094956932386E-15));
#93225=DIRECTION('ref_axis',(-0.0174524064372835,0.999847695156391,6.09347513936813E-17));
#93226=DIRECTION('center_axis',(0.,-1.,0.));
#93227=DIRECTION('ref_axis',(1.,0.,0.));
#93228=DIRECTION('',(-6.09347513936813E-17,-0.999847695156391,-0.0174524064372836));
#93229=DIRECTION('center_axis',(-3.49094956932386E-15,0.0174524064372835,
-0.999847695156391));
#93230=DIRECTION('ref_axis',(6.09347513936813E-17,0.999847695156391,0.0174524064372835));
#93231=DIRECTION('',(-0.0429049602886455,0.998926993621575,0.0174363355321972));
#93232=DIRECTION('center_axis',(0.,-1.,0.));
#93233=DIRECTION('ref_axis',(1.,0.,0.));
#93234=DIRECTION('',(6.09347513936813E-17,-0.999847695156391,0.0174524064372836));
#93235=DIRECTION('',(0.0174524064372836,-0.999847695156391,-6.09347513936813E-17));
#93236=DIRECTION('center_axis',(3.49094956932386E-15,0.0174524064372835,
0.999847695156391));
#93237=DIRECTION('ref_axis',(6.09347513936813E-17,-0.999847695156391,0.0174524064372835));
#93238=DIRECTION('',(6.09347513936813E-17,-0.999847695156391,0.0174524064372836));
#93239=DIRECTION('center_axis',(0.,-1.,0.));
#93240=DIRECTION('ref_axis',(1.,0.,0.));
#93241=DIRECTION('',(-0.0174524064372836,-0.999847695156391,6.09347513936813E-17));
#93242=DIRECTION('center_axis',(-0.999847695156391,0.0174524064372835,3.49094956932386E-15));
#93243=DIRECTION('ref_axis',(-0.0174524064372835,-0.999847695156391,6.09347513936813E-17));
#93244=DIRECTION('',(-0.0174524064372836,-0.999847695156391,6.09347513936813E-17));
#93245=DIRECTION('center_axis',(0.,-1.,0.));
#93246=DIRECTION('ref_axis',(1.,0.,0.));
#93247=DIRECTION('',(-6.09347513936813E-17,-0.999847695156391,-0.0174524064372836));
#93248=DIRECTION('center_axis',(-3.49094956932386E-15,0.0174524064372835,
-0.999847695156391));
#93249=DIRECTION('ref_axis',(6.09347513936813E-17,0.999847695156391,0.0174524064372835));
#93250=DIRECTION('',(-6.09347513936813E-17,-0.999847695156391,-0.0174524064372836));
#93251=DIRECTION('center_axis',(0.,-1.,0.));
#93252=DIRECTION('ref_axis',(1.,0.,0.));
#93253=DIRECTION('',(0.0174524064372836,-0.999847695156391,-6.09347513936813E-17));
#93254=DIRECTION('center_axis',(0.999847695156391,0.0174524064372835,-3.49094956932386E-15));
#93255=DIRECTION('ref_axis',(-0.0174524064372835,0.999847695156391,6.09347513936813E-17));
#93256=DIRECTION('center_axis',(0.,-1.,0.));
#93257=DIRECTION('ref_axis',(1.,0.,0.));
#93258=DIRECTION('',(6.09347513936813E-17,-0.999847695156391,0.0174524064372836));
#93259=DIRECTION('',(0.0174524064372836,-0.999847695156391,-6.09347513936813E-17));
#93260=DIRECTION('center_axis',(3.49094956932386E-15,0.0174524064372835,
0.999847695156391));
#93261=DIRECTION('ref_axis',(6.09347513936813E-17,-0.999847695156391,0.0174524064372835));
#93262=DIRECTION('',(6.09347513936813E-17,-0.999847695156391,0.0174524064372836));
#93263=DIRECTION('center_axis',(0.,-1.,0.));
#93264=DIRECTION('ref_axis',(1.,0.,0.));
#93265=DIRECTION('',(-0.0174524064372836,-0.999847695156391,6.09347513936813E-17));
#93266=DIRECTION('center_axis',(-0.999847695156391,0.0174524064372835,3.49094956932386E-15));
#93267=DIRECTION('ref_axis',(-0.0174524064372835,-0.999847695156391,6.09347513936813E-17));
#93268=DIRECTION('',(-0.0174524064372836,-0.999847695156391,6.09347513936813E-17));
#93269=DIRECTION('center_axis',(0.,-1.,0.));
#93270=DIRECTION('ref_axis',(1.,0.,0.));
#93271=DIRECTION('',(-6.09347513936813E-17,-0.999847695156391,-0.0174524064372836));
#93272=DIRECTION('center_axis',(-3.49094956932386E-15,0.0174524064372835,
-0.999847695156391));
#93273=DIRECTION('ref_axis',(6.09347513936813E-17,0.999847695156391,0.0174524064372835));
#93274=DIRECTION('',(-6.09347513936813E-17,-0.999847695156391,-0.0174524064372836));
#93275=DIRECTION('center_axis',(0.,-1.,0.));
#93276=DIRECTION('ref_axis',(1.,0.,0.));
#93277=DIRECTION('',(0.0174524064372836,-0.999847695156391,-6.09347513936813E-17));
#93278=DIRECTION('center_axis',(0.999847695156391,0.0174524064372835,-3.49094956932386E-15));
#93279=DIRECTION('ref_axis',(-0.0174524064372835,0.999847695156391,6.09347513936813E-17));
#93280=DIRECTION('center_axis',(-0.999847695156391,0.0174524064372835,3.49094956932386E-15));
#93281=DIRECTION('ref_axis',(-0.0174524064372835,-0.999847695156391,6.09347513936813E-17));
#93282=DIRECTION('',(-0.0174524064372836,-0.999847695156391,6.09347513936813E-17));
#93283=DIRECTION('',(0.0174524064372843,0.999847695156391,-6.09347513936838E-17));
#93284=DIRECTION('center_axis',(0.,-1.,0.));
#93285=DIRECTION('ref_axis',(1.,0.,0.));
#93286=DIRECTION('',(-6.09347513936813E-17,-0.999847695156391,-0.0174524064372836));
#93287=DIRECTION('center_axis',(-3.49094956932386E-15,0.0174524064372835,
-0.999847695156391));
#93288=DIRECTION('ref_axis',(6.09347513936813E-17,0.999847695156391,0.0174524064372835));
#93289=DIRECTION('',(-6.09347513936813E-17,-0.999847695156391,-0.0174524064372836));
#93290=DIRECTION('center_axis',(0.,-1.,0.));
#93291=DIRECTION('ref_axis',(1.,0.,0.));
#93292=DIRECTION('',(0.0174524064372836,-0.999847695156391,-6.09347513936813E-17));
#93293=DIRECTION('center_axis',(0.999847695156391,0.0174524064372835,-3.49094956932386E-15));
#93294=DIRECTION('ref_axis',(-0.0174524064372835,0.999847695156391,6.09347513936813E-17));
#93295=DIRECTION('',(0.0174524064372835,-0.999847695156391,-6.09347513936813E-17));
#93296=DIRECTION('center_axis',(3.49094956932386E-15,0.0174524064372835,
0.999847695156391));
#93297=DIRECTION('ref_axis',(6.09347513936813E-17,-0.999847695156391,0.0174524064372835));
#93298=DIRECTION('',(6.09347513936813E-17,-0.999847695156391,0.0174524064372836));
#93299=DIRECTION('center_axis',(0.,-1.,0.));
#93300=DIRECTION('ref_axis',(1.,0.,0.));
#93301=DIRECTION('',(-0.0174524064372836,-0.999847695156391,6.09347513936813E-17));
#93302=DIRECTION('center_axis',(-0.999847695156391,0.0174524064372835,3.49094956932386E-15));
#93303=DIRECTION('ref_axis',(-0.0174524064372835,-0.999847695156391,6.09347513936813E-17));
#93304=DIRECTION('center_axis',(3.49094956932386E-15,0.0174524064372835,
0.999847695156391));
#93305=DIRECTION('ref_axis',(6.09347513936813E-17,-0.999847695156391,0.0174524064372835));
#93306=DIRECTION('',(6.09347513936813E-17,-0.999847695156391,0.0174524064372836));
#93307=DIRECTION('',(-6.09347513936838E-17,0.999847695156391,-0.0174524064372843));
#93308=DIRECTION('center_axis',(0.,-1.,0.));
#93309=DIRECTION('ref_axis',(1.,0.,0.));
#93310=DIRECTION('',(-0.0174524064372836,-0.999847695156391,6.09347513936813E-17));
#93311=DIRECTION('center_axis',(-0.999847695156391,0.0174524064372835,3.49094956932386E-15));
#93312=DIRECTION('ref_axis',(-0.0174524064372835,-0.999847695156391,6.09347513936813E-17));
#93313=DIRECTION('center_axis',(0.,-1.,0.));
#93314=DIRECTION('ref_axis',(1.,0.,-3.49148133884313E-15));
#93315=DIRECTION('',(-0.0104681761271214,0.999847695156391,-0.0139643753538675));
#93316=DIRECTION('',(0.00904534609485894,-0.999847695156391,0.014925421417044));
#93317=DIRECTION('center_axis',(0.,1.,0.));
#93318=DIRECTION('ref_axis',(-1.,0.,3.49148133884313E-15));
#93319=DIRECTION('center_axis',(0.,-1.,0.));
#93320=DIRECTION('ref_axis',(1.,0.,-3.49148133884313E-15));
#93321=DIRECTION('',(0.00416696553936391,-0.999847695156391,0.0169476514197658));
#93322=DIRECTION('',(-0.00558979557162631,0.999847695156391,-0.0165330177499319));
#93323=DIRECTION('center_axis',(0.,-1.,0.));
#93324=DIRECTION('ref_axis',(1.,0.,-3.49148133884313E-15));
#93325=DIRECTION('',(-0.00315060529387879,0.999847695156391,-0.0171656685490056));
#93326=DIRECTION('',(0.00172777526161637,-0.999847695156391,0.0173666716182889));
#93327=DIRECTION('',(0.,0.,1.));
#93328=DIRECTION('',(1.,0.,0.));
#93329=DIRECTION('',(1.,-6.12323399573669E-17,1.22464679914735E-16));
#93330=DIRECTION('',(6.12323399573675E-17,1.,-4.20972014065802E-15));
#93331=DIRECTION('',(0.,0.,1.));
#93332=DIRECTION('',(1.,0.,0.));
#93333=DIRECTION('',(-1.00887234806515E-75,1.,-5.75258999768101E-15));
#93334=DIRECTION('',(-1.,9.57998679998075E-30,1.66533453693773E-15));
#93335=DIRECTION('axis',(0.,0.,1.));
#93336=DIRECTION('refdir',(1.,0.,0.));
#93337=DIRECTION('center_axis',(0.,0.,1.));
#93338=DIRECTION('ref_axis',(1.,0.,0.));
#93339=DIRECTION('',(1.,0.,0.));
#93340=DIRECTION('',(0.,1.,0.));
#93341=DIRECTION('',(1.,0.,0.));
#93342=DIRECTION('',(0.,1.,0.));
#93343=DIRECTION('center_axis',(1.,0.,2.5974469159011E-16));
#93344=DIRECTION('ref_axis',(2.5974469159011E-16,0.,-1.));
#93345=DIRECTION('',(2.5974469159011E-16,0.,-1.));
#93346=DIRECTION('',(0.,1.,0.));
#93347=DIRECTION('',(2.5974469159011E-16,0.,-1.));
#93348=DIRECTION('center_axis',(0.,0.,1.));
#93349=DIRECTION('ref_axis',(1.,0.,0.));
#93350=DIRECTION('',(1.,0.,0.));
#93351=DIRECTION('',(0.,1.,0.));
#93352=DIRECTION('',(1.,0.,0.));
#93353=DIRECTION('center_axis',(1.,0.,-2.5974469159011E-16));
#93354=DIRECTION('ref_axis',(-2.5974469159011E-16,0.,-1.));
#93355=DIRECTION('',(-2.5974469159011E-16,0.,-1.));
#93356=DIRECTION('',(0.,1.,0.));
#93357=DIRECTION('',(-2.5974469159011E-16,0.,-1.));
#93358=DIRECTION('center_axis',(0.,0.,-1.));
#93359=DIRECTION('ref_axis',(-1.,0.,0.));
#93360=DIRECTION('',(-1.,0.,0.));
#93361=DIRECTION('',(0.,1.,0.));
#93362=DIRECTION('',(-1.,0.,0.));
#93363=DIRECTION('center_axis',(1.,0.,0.));
#93364=DIRECTION('ref_axis',(0.,0.,-1.));
#93365=DIRECTION('',(0.,0.,-1.));
#93366=DIRECTION('',(0.,1.,0.));
#93367=DIRECTION('',(0.,0.,-1.));
#93368=DIRECTION('center_axis',(0.,0.,-1.));
#93369=DIRECTION('ref_axis',(-1.,0.,0.));
#93370=DIRECTION('',(-1.,0.,0.));
#93371=DIRECTION('',(0.,1.,0.));
#93372=DIRECTION('',(-1.,0.,0.));
#93373=DIRECTION('center_axis',(1.,0.,0.));
#93374=DIRECTION('ref_axis',(0.,0.,-1.));
#93375=DIRECTION('',(0.,0.,-1.));
#93376=DIRECTION('',(0.,0.,-1.));
#93377=DIRECTION('center_axis',(0.,-1.,0.));
#93378=DIRECTION('ref_axis',(1.,0.,0.));
#93379=DIRECTION('center_axis',(0.,-1.,0.));
#93380=DIRECTION('ref_axis',(1.,0.,0.));
#93381=DIRECTION('axis',(0.,0.,1.));
#93382=DIRECTION('refdir',(1.,0.,0.));
#93383=DIRECTION('center_axis',(3.49148133884313E-15,-1.22464679914723E-16,
1.));
#93384=DIRECTION('ref_axis',(3.46429999196556E-15,-1.,-1.22464679914735E-16));
#93385=DIRECTION('center_axis',(3.49148133884313E-15,-1.22464679914723E-16,
1.));
#93386=DIRECTION('ref_axis',(3.46429999196556E-15,-1.,-1.22464679914735E-16));
#93387=DIRECTION('',(-3.49148133884313E-15,1.22464679914723E-16,-1.));
#93388=DIRECTION('center_axis',(3.49148133884313E-15,-1.22464679914723E-16,
1.));
#93389=DIRECTION('ref_axis',(3.46429999196556E-15,-1.,-1.22464679914735E-16));
#93390=DIRECTION('center_axis',(3.49148133884313E-15,-1.22464679914723E-16,
1.));
#93391=DIRECTION('ref_axis',(3.51155679896494E-15,-1.,0.));
#93392=DIRECTION('center_axis',(3.49148133884313E-15,-1.22464679914723E-16,
1.));
#93393=DIRECTION('ref_axis',(3.48893525006949E-15,-1.,-1.22464679914735E-16));
#93394=DIRECTION('center_axis',(-1.,-3.64547210062038E-15,3.49148133884313E-15));
#93395=DIRECTION('ref_axis',(-3.64547210062038E-15,1.,0.));
#93396=DIRECTION('center_axis',(3.49148133884313E-15,-1.22464679914723E-16,
1.));
#93397=DIRECTION('ref_axis',(3.48737764727715E-15,-1.,-1.22464679914735E-16));
#93398=DIRECTION('center_axis',(3.49148133884313E-15,-1.22464679914723E-16,
1.));
#93399=DIRECTION('ref_axis',(3.48737764727715E-15,-1.,-1.22464679914735E-16));
#93400=DIRECTION('',(-3.49148133884313E-15,1.22464679914723E-16,-1.));
#93401=DIRECTION('center_axis',(3.49148133884313E-15,-1.22464679914723E-16,
1.));
#93402=DIRECTION('ref_axis',(3.48737764727715E-15,-1.,-1.22464679914735E-16));
#93403=DIRECTION('center_axis',(3.49148133884313E-15,-1.22464679914723E-16,
1.));
#93404=DIRECTION('ref_axis',(3.51155679896494E-15,-1.,0.));
#93405=DIRECTION('center_axis',(-1.,-3.64547210062038E-15,3.49148133884313E-15));
#93406=DIRECTION('ref_axis',(-3.64547210062038E-15,1.,0.));
#93407=DIRECTION('center_axis',(3.49148133884313E-15,-1.22464679914723E-16,
1.));
#93408=DIRECTION('ref_axis',(3.51966284499864E-15,-1.,-1.22464679914735E-16));
#93409=DIRECTION('center_axis',(-1.,-1.03575104785791E-14,3.45250349285969E-15));
#93410=DIRECTION('ref_axis',(-1.04808141747526E-14,1.,0.));
#93411=DIRECTION('center_axis',(3.49148133884313E-15,-1.,-1.50140475145419E-16));
#93412=DIRECTION('ref_axis',(-3.50457184455201E-15,1.50140475145407E-16,
-1.));
#93413=DIRECTION('center_axis',(3.49148133884313E-15,1.21904419394898E-29,
1.));
#93414=DIRECTION('ref_axis',(1.,3.39310206740219E-15,-3.49148133884313E-15));
#93415=DIRECTION('center_axis',(-3.49148133884313E-15,1.,1.50140475145419E-16));
#93416=DIRECTION('ref_axis',(3.50457184455201E-15,-1.50140475145407E-16,
1.));
#93417=DIRECTION('center_axis',(3.49148133884313E-15,1.21904419394898E-29,
1.));
#93418=DIRECTION('ref_axis',(1.,3.39310206740219E-15,-3.49148133884313E-15));
#93419=DIRECTION('center_axis',(3.49148133884313E-15,1.21904419394898E-29,
1.));
#93420=DIRECTION('ref_axis',(1.,3.55140239176354E-15,-3.49148133884313E-15));
#93421=DIRECTION('center_axis',(3.49148133884313E-15,1.21904419394898E-29,
1.));
#93422=DIRECTION('ref_axis',(1.,3.55140239176354E-15,-3.49148133884313E-15));
#93423=DIRECTION('',(-3.49148133884313E-15,-1.21904419394898E-29,-1.));
#93424=DIRECTION('center_axis',(-3.49148133884313E-15,-1.21904419394898E-29,
-1.));
#93425=DIRECTION('ref_axis',(-1.,-3.55140239176354E-15,3.49148133884313E-15));
#93426=DIRECTION('center_axis',(-3.49148133884313E-15,-1.21904419394898E-29,
-1.));
#93427=DIRECTION('ref_axis',(-1.,-3.49148133884313E-15,3.49148133884313E-15));
#93428=DIRECTION('center_axis',(-3.49148133884313E-15,1.22464679914723E-16,
-1.));
#93429=DIRECTION('ref_axis',(-3.49148133884313E-15,1.,1.22464679914735E-16));
#93430=DIRECTION('center_axis',(-3.49148133884313E-15,1.,1.50140475145419E-16));
#93431=DIRECTION('ref_axis',(3.49148133884313E-15,-1.50140475145407E-16,
1.));
#93432=DIRECTION('',(1.,3.49148133884313E-15,-3.49148133884313E-15));
#93433=DIRECTION('center_axis',(3.49148133884313E-15,-1.,-1.50140475145419E-16));
#93434=DIRECTION('ref_axis',(-3.49148133884313E-15,1.50140475145407E-16,
-1.));
#93435=DIRECTION('',(-1.,-3.49148133884313E-15,3.49148133884313E-15));
#93436=DIRECTION('center_axis',(3.49148133884313E-15,1.21904419394898E-29,
1.));
#93437=DIRECTION('ref_axis',(1.,3.49148133884313E-15,-3.49148133884313E-15));
#93438=DIRECTION('center_axis',(3.49148133884314E-15,-5.2567378059902E-16,
1.));
#93439=DIRECTION('ref_axis',(3.46429999196555E-15,-1.,-5.25673780599032E-16));
#93440=DIRECTION('center_axis',(3.49148133884314E-15,-5.2567378059902E-16,
1.));
#93441=DIRECTION('ref_axis',(3.46429999196555E-15,-1.,-5.25673780599032E-16));
#93442=DIRECTION('',(-3.49148133884313E-15,5.2567378059902E-16,-1.));
#93443=DIRECTION('center_axis',(3.49148133884314E-15,-5.2567378059902E-16,
1.));
#93444=DIRECTION('ref_axis',(3.46429999196555E-15,-1.,-5.25673780599032E-16));
#93445=DIRECTION('center_axis',(3.49148133884314E-15,-5.2567378059902E-16,
1.));
#93446=DIRECTION('ref_axis',(3.51155679896493E-15,-1.,-9.52286589549812E-16));
#93447=DIRECTION('center_axis',(3.49148133884314E-15,-5.2567378059902E-16,
1.));
#93448=DIRECTION('ref_axis',(3.48893525006949E-15,-1.,-5.25673780599032E-16));
#93449=DIRECTION('center_axis',(-1.,-3.64547210062038E-15,3.49148133884313E-15));
#93450=DIRECTION('ref_axis',(-3.64547210062037E-15,1.,5.95179118468632E-16));
#93451=DIRECTION('center_axis',(3.49148133884314E-15,-5.2567378059902E-16,
1.));
#93452=DIRECTION('ref_axis',(3.48737764727715E-15,-1.,-5.25673780599032E-16));
#93453=DIRECTION('center_axis',(3.49148133884314E-15,-5.2567378059902E-16,
1.));
#93454=DIRECTION('ref_axis',(3.48737764727714E-15,-1.,-5.25673780599032E-16));
#93455=DIRECTION('',(-3.49148133884313E-15,5.2567378059902E-16,-1.));
#93456=DIRECTION('center_axis',(3.49148133884314E-15,-5.2567378059902E-16,
1.));
#93457=DIRECTION('ref_axis',(3.48737764727714E-15,-1.,-5.25673780599032E-16));
#93458=DIRECTION('center_axis',(3.49148133884314E-15,-5.2567378059902E-16,
1.));
#93459=DIRECTION('ref_axis',(3.51155679896493E-15,-1.,-9.52286589549811E-16));
#93460=DIRECTION('center_axis',(-1.,-3.64547210062037E-15,3.49148133884313E-15));
#93461=DIRECTION('ref_axis',(-3.64547210062037E-15,1.,0.));
#93462=DIRECTION('center_axis',(3.49148133884314E-15,-5.2567378059902E-16,
1.));
#93463=DIRECTION('ref_axis',(3.51966284499863E-15,-1.,-5.25673780599032E-16));
#93464=DIRECTION('center_axis',(-1.,-1.04191623266658E-14,3.45250349285967E-15));
#93465=DIRECTION('ref_axis',(-1.04808141747526E-14,1.,4.93214784694238E-16));
#93466=DIRECTION('center_axis',(3.49148133884313E-15,-1.,0.));
#93467=DIRECTION('ref_axis',(1.,3.49148133884313E-15,-3.38372453956744E-15));
#93468=DIRECTION('center_axis',(3.49148133884313E-15,1.21904419394898E-29,
1.));
#93469=DIRECTION('ref_axis',(1.,3.53448132021062E-15,-3.49148133884313E-15));
#93470=DIRECTION('center_axis',(-3.49148133884313E-15,1.,0.));
#93471=DIRECTION('ref_axis',(-1.,-3.49148133884313E-15,3.38372453956744E-15));
#93472=DIRECTION('center_axis',(3.49148133884313E-15,1.21904419394898E-29,
1.));
#93473=DIRECTION('ref_axis',(1.,3.53448132021062E-15,-3.49148133884313E-15));
#93474=DIRECTION('center_axis',(3.49148133884313E-15,1.21904419394898E-29,
1.));
#93475=DIRECTION('ref_axis',(1.,3.55140239176354E-15,-3.49148133884313E-15));
#93476=DIRECTION('center_axis',(3.49148133884313E-15,1.21904419394898E-29,
1.));
#93477=DIRECTION('ref_axis',(1.,3.55140239176354E-15,-3.49148133884313E-15));
#93478=DIRECTION('',(-3.49148133884313E-15,-1.21904419394898E-29,-1.));
#93479=DIRECTION('center_axis',(-3.49148133884313E-15,-1.21904419394898E-29,
-1.));
#93480=DIRECTION('ref_axis',(-1.,-3.55140239176354E-15,3.49148133884313E-15));
#93481=DIRECTION('center_axis',(-3.49148133884313E-15,-1.21904419394898E-29,
-1.));
#93482=DIRECTION('ref_axis',(-1.,-3.49148133884313E-15,3.49148133884313E-15));
#93483=DIRECTION('center_axis',(-3.49148133884313E-15,5.2567378059902E-16,
-1.));
#93484=DIRECTION('ref_axis',(-3.49148133884313E-15,1.,5.25673780599032E-16));
#93485=DIRECTION('center_axis',(3.49148133884313E-15,-1.,2.80259692864963E-45));
#93486=DIRECTION('ref_axis',(1.,3.49148133884313E-15,-3.49148133884313E-15));
#93487=DIRECTION('',(-1.,-3.49148133884313E-15,3.49148133884313E-15));
#93488=DIRECTION('center_axis',(-3.49148133884313E-15,1.,-2.80259692864963E-45));
#93489=DIRECTION('ref_axis',(-1.,-3.49148133884313E-15,3.49148133884313E-15));
#93490=DIRECTION('',(1.,3.49148133884313E-15,-3.49148133884313E-15));
#93491=DIRECTION('center_axis',(3.49148133884313E-15,1.21904419394898E-29,
1.));
#93492=DIRECTION('ref_axis',(1.,3.49148133884313E-15,-3.49148133884313E-15));
#93493=DIRECTION('center_axis',(-3.49148133884313E-15,-1.21904419394898E-29,
-1.));
#93494=DIRECTION('ref_axis',(-1.,-3.49148133884313E-15,3.49148133884313E-15));
#93495=DIRECTION('',(-1.,-3.38132617780828E-15,3.49148133884313E-15));
#93496=DIRECTION('',(-3.49148133884313E-15,1.,0.));
#93497=DIRECTION('',(1.,3.60163649987798E-15,-3.49148133884313E-15));
#93498=DIRECTION('',(3.77530389708541E-15,-1.,-9.90961165645634E-31));
#93499=DIRECTION('center_axis',(3.60163649987798E-15,-1.,-3.84604689130436E-31));
#93500=DIRECTION('ref_axis',(1.,3.60163649987798E-15,-3.49148133884313E-15));
#93501=DIRECTION('',(3.49148133884313E-15,1.21904419394898E-29,1.));
#93502=DIRECTION('',(1.,3.60163649987798E-15,-3.49148133884313E-15));
#93503=DIRECTION('',(-3.49148133884313E-15,-1.21904419394898E-29,-1.));
#93504=DIRECTION('',(-1.,-3.60163649987798E-15,3.49148133884313E-15));
#93505=DIRECTION('center_axis',(3.49148133884313E-15,1.21904419394898E-29,
1.));
#93506=DIRECTION('ref_axis',(1.,3.49148133884313E-15,-3.49148133884313E-15));
#93507=DIRECTION('',(0.707106781186545,0.70710678118655,-2.46885013108227E-15));
#93508=DIRECTION('',(1.,3.6391425131687E-15,-3.49148133884313E-15));
#93509=DIRECTION('',(0.70710678118655,-0.707106781186545,-2.46885013108227E-15));
#93510=DIRECTION('',(3.77530389708541E-15,-1.,-9.90961165645634E-31));
#93511=DIRECTION('',(-1.,-3.60163649987798E-15,3.49148133884313E-15));
#93512=DIRECTION('',(-3.49148133884313E-15,1.,0.));
#93513=DIRECTION('center_axis',(-3.38132617780828E-15,1.,-3.8460468913044E-31));
#93514=DIRECTION('ref_axis',(-1.,-3.38132617780828E-15,3.49148133884313E-15));
#93515=DIRECTION('',(-1.,-3.38132617780828E-15,3.49148133884313E-15));
#93516=DIRECTION('',(-3.49148133884313E-15,-1.21904419394898E-29,-1.));
#93517=DIRECTION('',(1.,3.38132617780828E-15,-3.49148133884313E-15));
#93518=DIRECTION('',(3.49148133884313E-15,1.21904419394898E-29,1.));
#93519=DIRECTION('center_axis',(-3.49148133884313E-15,-1.21904419394898E-29,
-1.));
#93520=DIRECTION('ref_axis',(-1.,-3.49148133884313E-15,3.49148133884313E-15));
#93521=DIRECTION('',(1.,3.38132617780828E-15,-3.49148133884313E-15));
#93522=DIRECTION('',(3.77530389708541E-15,-1.,-9.90961165645634E-31));
#93523=DIRECTION('',(-0.707106781186545,-0.70710678118655,2.46885013108227E-15));
#93524=DIRECTION('',(-1.,-3.49148133884313E-15,3.49148133884313E-15));
#93525=DIRECTION('',(-0.70710678118655,0.707106781186545,2.46885013108227E-15));
#93526=DIRECTION('',(-3.49148133884313E-15,1.,0.));
#93527=DIRECTION('center_axis',(-0.70710678118655,0.707106781186545,2.46885013108226E-15));
#93528=DIRECTION('ref_axis',(-0.707106781186545,-0.70710678118655,2.46885013108227E-15));
#93529=DIRECTION('',(0.707106781186545,0.70710678118655,-2.46885013108227E-15));
#93530=DIRECTION('',(3.49148133884313E-15,1.21904419394898E-29,1.));
#93531=DIRECTION('',(0.707106781186545,0.70710678118655,-2.46885013108227E-15));
#93532=DIRECTION('',(-3.49148133884313E-15,-1.21904419394898E-29,-1.));
#93533=DIRECTION('center_axis',(-3.49148133884313E-15,-1.21904419394898E-29,
-1.));
#93534=DIRECTION('ref_axis',(-1.,-3.49148133884313E-15,3.49148133884313E-15));
#93535=DIRECTION('',(-1.,-3.49148133884313E-15,3.49148133884313E-15));
#93536=DIRECTION('center_axis',(3.49148133884313E-15,1.21904419394898E-29,
1.));
#93537=DIRECTION('ref_axis',(-1.,2.68608914048936E-46,3.49148133884313E-15));
#93538=DIRECTION('center_axis',(3.49148133884313E-15,1.21904419394898E-29,
1.));
#93539=DIRECTION('ref_axis',(-1.,-3.46944695195361E-15,3.49148133884313E-15));
#93540=DIRECTION('',(2.97733685870774E-15,-1.,1.79512585786192E-30));
#93541=DIRECTION('center_axis',(-3.49148133884313E-15,-1.21904419394898E-29,
-1.));
#93542=DIRECTION('ref_axis',(-1.,-3.46944695195361E-15,3.49148133884313E-15));
#93543=DIRECTION('center_axis',(0.707106781186545,0.70710678118655,-2.46885013108226E-15));
#93544=DIRECTION('ref_axis',(-0.70710678118655,0.707106781186545,2.46885013108227E-15));
#93545=DIRECTION('',(0.70710678118655,-0.707106781186545,-2.46885013108227E-15));
#93546=DIRECTION('',(3.49148133884313E-15,1.21904419394898E-29,1.));
#93547=DIRECTION('',(0.70710678118655,-0.707106781186545,-2.46885013108227E-15));
#93548=DIRECTION('',(-3.49148133884313E-15,-1.21904419394898E-29,-1.));
#93549=DIRECTION('center_axis',(3.49148133884313E-15,1.21904419394898E-29,
1.));
#93550=DIRECTION('ref_axis',(1.,3.49148133884313E-15,-3.49148133884313E-15));
#93551=DIRECTION('center_axis',(-3.49148133884313E-15,-1.21904419394898E-29,
-1.));
#93552=DIRECTION('ref_axis',(1.,3.46944695195361E-15,-3.49148133884313E-15));
#93553=DIRECTION('',(-4.00562581897852E-15,1.,1.79512585786192E-30));
#93554=DIRECTION('center_axis',(3.49148133884313E-15,1.21904419394898E-29,
1.));
#93555=DIRECTION('ref_axis',(1.,3.46944695195361E-15,-3.49148133884313E-15));
#93556=DIRECTION('center_axis',(3.49148133884313E-15,1.21904419394898E-29,
1.));
#93557=DIRECTION('ref_axis',(1.,6.93889390390723E-15,-3.49148133884313E-15));
#93558=DIRECTION('',(-1.,-3.49148133884313E-15,3.49148133884313E-15));
#93559=DIRECTION('center_axis',(-0.707106781186545,-0.70710678118655,2.46885013108226E-15));
#93560=DIRECTION('ref_axis',(0.70710678118655,-0.707106781186545,-2.46885013108227E-15));
#93561=DIRECTION('',(-0.70710678118655,0.707106781186545,2.46885013108227E-15));
#93562=DIRECTION('',(-3.49148133884313E-15,-1.21904419394898E-29,-1.));
#93563=DIRECTION('',(-0.70710678118655,0.707106781186545,2.46885013108227E-15));
#93564=DIRECTION('',(3.49148133884313E-15,1.21904419394898E-29,1.));
#93565=DIRECTION('center_axis',(3.49148133884313E-15,1.21904419394898E-29,
1.));
#93566=DIRECTION('ref_axis',(1.,3.49148133884313E-15,-3.49148133884313E-15));
#93567=DIRECTION('center_axis',(-3.49148133884313E-15,-1.21904419394898E-29,
-1.));
#93568=DIRECTION('ref_axis',(1.,3.46944695195361E-15,-3.49148133884313E-15));
#93569=DIRECTION('',(4.00562581897852E-15,-1.,-1.79512585786192E-30));
#93570=DIRECTION('center_axis',(3.49148133884313E-15,1.21904419394898E-29,
1.));
#93571=DIRECTION('ref_axis',(1.,3.46944695195361E-15,-3.49148133884313E-15));
#93572=DIRECTION('center_axis',(3.49148133884313E-15,1.21904419394898E-29,
1.));
#93573=DIRECTION('ref_axis',(1.,3.46944695195362E-15,-3.49148133884313E-15));
#93574=DIRECTION('',(1.,3.49148133884313E-15,-3.49148133884313E-15));
#93575=DIRECTION('center_axis',(0.70710678118655,-0.707106781186545,-2.46885013108226E-15));
#93576=DIRECTION('ref_axis',(0.707106781186545,0.70710678118655,-2.46885013108227E-15));
#93577=DIRECTION('',(-0.707106781186545,-0.70710678118655,2.46885013108227E-15));
#93578=DIRECTION('',(-3.49148133884313E-15,-1.21904419394898E-29,-1.));
#93579=DIRECTION('',(-0.707106781186545,-0.70710678118655,2.46885013108227E-15));
#93580=DIRECTION('',(3.49148133884313E-15,1.21904419394898E-29,1.));
#93581=DIRECTION('center_axis',(-3.49148133884313E-15,-1.21904419394898E-29,
-1.));
#93582=DIRECTION('ref_axis',(-1.,-3.49148133884313E-15,3.49148133884313E-15));
#93583=DIRECTION('center_axis',(-3.49148133884313E-15,-1.21904419394898E-29,
-1.));
#93584=DIRECTION('ref_axis',(-1.,-3.46944695195361E-15,3.49148133884313E-15));
#93585=DIRECTION('',(1.,3.49148133884313E-15,-3.49148133884313E-15));
#93586=DIRECTION('center_axis',(3.49148133884313E-15,1.21904419394898E-29,
1.));
#93587=DIRECTION('ref_axis',(-1.,-1.21430643318376E-14,3.49148133884313E-15));
#93588=DIRECTION('center_axis',(3.49148133884313E-15,1.21904419394898E-29,
1.));
#93589=DIRECTION('ref_axis',(-1.,-1.38777878078145E-14,3.49148133884313E-15));
#93590=DIRECTION('',(-2.97733685870774E-15,1.,-1.79512585786192E-30));
#93591=DIRECTION('center_axis',(-3.49148133884313E-15,-1.21904419394898E-29,
-1.));
#93592=DIRECTION('ref_axis',(-1.,-3.46944695195361E-15,3.49148133884313E-15));
#93593=DIRECTION('center_axis',(-3.49148133884313E-15,-1.21904419394898E-29,
-1.));
#93594=DIRECTION('ref_axis',(-1.,-3.46944695195361E-15,3.49148133884313E-15));
#93595=DIRECTION('',(3.49148133884313E-15,1.21904419394898E-29,1.));
#93596=DIRECTION('center_axis',(3.5527136788005E-15,0.,1.));
#93597=DIRECTION('ref_axis',(-3.5527136788005E-15,1.,0.));
#93598=DIRECTION('center_axis',(-0.707106781186542,-0.707106781186553,2.46885013108226E-15));
#93599=DIRECTION('ref_axis',(-0.707106781186553,0.707106781186542,-2.16936748935778E-30));
#93600=DIRECTION('center_axis',(1.,3.49148133884313E-15,-1.75675786286633E-15));
#93601=DIRECTION('ref_axis',(1.75675786286633E-15,7.69326506376173E-32,
1.));
#93602=DIRECTION('center_axis',(-3.49148133884313E-15,-1.21904419394898E-29,
-1.));
#93603=DIRECTION('ref_axis',(-1.,-3.46944695195361E-15,3.49148133884313E-15));
#93604=DIRECTION('center_axis',(-3.49148133884313E-15,-1.21904419394898E-29,
-1.));
#93605=DIRECTION('ref_axis',(-1.,-3.46944695195361E-15,3.49148133884313E-15));
#93606=DIRECTION('',(-3.49148133884313E-15,-1.21904419394898E-29,-1.));
#93607=DIRECTION('center_axis',(1.,3.6391425131687E-15,-3.49148133884313E-15));
#93608=DIRECTION('ref_axis',(-3.6391425131687E-15,1.,5.92488885267008E-31));
#93609=DIRECTION('',(-1.,-3.6391425131687E-15,3.49148133884313E-15));
#93610=DIRECTION('center_axis',(1.,-2.58005082707569E-15,-3.49148133884313E-15));
#93611=DIRECTION('ref_axis',(2.58005082707569E-15,1.,7.69326506376194E-32));
#93612=DIRECTION('center_axis',(-0.707106781186545,-0.70710678118655,2.46885013108227E-15));
#93613=DIRECTION('ref_axis',(0.70710678118655,-0.707106781186546,1.77493703674728E-30));
#93614=DIRECTION('center_axis',(-0.707106781186546,-0.707106781186549,2.46885013108227E-15));
#93615=DIRECTION('ref_axis',(0.707106781186549,-0.707106781186546,-5.91645678915759E-31));
#93616=DIRECTION('center_axis',(-3.49148133884313E-15,-1.21904419394898E-29,
-1.));
#93617=DIRECTION('ref_axis',(-1.,-3.46944695195362E-15,3.49148133884313E-15));
#93618=DIRECTION('center_axis',(-3.49148133884313E-15,-1.21904419394898E-29,
-1.));
#93619=DIRECTION('ref_axis',(-1.,-3.46944695195362E-15,3.49148133884313E-15));
#93620=DIRECTION('',(-3.49148133884313E-15,-1.21904419394898E-29,-1.));
#93621=DIRECTION('center_axis',(3.5527136788005E-15,0.,1.));
#93622=DIRECTION('ref_axis',(-3.5527136788005E-15,1.,0.));
#93623=DIRECTION('center_axis',(0.70710678118655,-0.707106781186545,-7.37538906446906E-15));
#93624=DIRECTION('ref_axis',(-0.707106781186545,-0.707106781186551,-3.15544362088405E-30));
#93625=DIRECTION('center_axis',(3.5527136788005E-15,0.,1.));
#93626=DIRECTION('ref_axis',(-3.5527136788005E-15,1.,0.));
#93627=DIRECTION('center_axis',(2.20343868895227E-17,-1.,1.21135092888522E-29));
#93628=DIRECTION('ref_axis',(-1.,-2.20343868895227E-17,6.93889390390723E-15));
#93629=DIRECTION('center_axis',(-3.49148133884313E-15,-1.21904419394898E-29,
-1.));
#93630=DIRECTION('ref_axis',(-1.,-3.46944695195361E-15,3.49148133884313E-15));
#93631=DIRECTION('',(3.49148133884313E-15,1.21904419394898E-29,1.));
#93632=DIRECTION('center_axis',(-3.49148133884313E-15,-1.21904419394898E-29,
-1.));
#93633=DIRECTION('ref_axis',(-1.,-3.46944695195361E-15,3.49148133884313E-15));
#93634=DIRECTION('center_axis',(-0.70710678118655,0.707106781186545,2.46885013108227E-15));
#93635=DIRECTION('ref_axis',(-0.707106781186545,-0.70710678118655,-5.91645678915759E-31));
#93636=DIRECTION('center_axis',(0.707106781186551,-0.707106781186544,-2.46885013108227E-15));
#93637=DIRECTION('ref_axis',(0.707106781186544,0.707106781186551,1.38050658413677E-30));
#93638=DIRECTION('center_axis',(-3.49148133884313E-15,1.,0.));
#93639=DIRECTION('ref_axis',(-1.,-3.49148133884313E-15,6.93889390390723E-15));
#93640=DIRECTION('center_axis',(3.49148133884313E-15,-1.,0.));
#93641=DIRECTION('ref_axis',(1.,3.49148133884313E-15,-6.93889390390722E-15));
#93642=DIRECTION('',(3.49148133884313E-15,-1.,0.));
#93643=DIRECTION('center_axis',(3.5527136788005E-15,0.,1.));
#93644=DIRECTION('ref_axis',(-3.5527136788005E-15,1.,0.));
#93645=DIRECTION('center_axis',(3.49148133884313E-15,-1.,0.));
#93646=DIRECTION('ref_axis',(-1.,-3.49148133884313E-15,6.93889390390722E-15));
#93647=DIRECTION('center_axis',(1.,3.49148133884313E-15,-3.49148133884313E-15));
#93648=DIRECTION('ref_axis',(-3.5527136788005E-15,1.,0.));
#93649=DIRECTION('center_axis',(-1.,-3.49148133884313E-15,3.49148133884313E-15));
#93650=DIRECTION('ref_axis',(-3.49148133884313E-15,1.,7.69326506376082E-32));
#93651=DIRECTION('center_axis',(-1.,-3.49148133884313E-15,3.49148133884313E-15));
#93652=DIRECTION('ref_axis',(-3.49148133884313E-15,1.,7.69326506376082E-32));
#93653=DIRECTION('center_axis',(-3.49148133884313E-15,-1.21904419394898E-29,
-1.));
#93654=DIRECTION('ref_axis',(1.,3.46944695195362E-15,-3.49148133884313E-15));
#93655=DIRECTION('center_axis',(3.77530389708541E-15,-1.,-9.90961165645634E-31));
#93656=DIRECTION('ref_axis',(1.,3.77530389708541E-15,-6.93889390390722E-15));
#93657=DIRECTION('',(-3.77530389708541E-15,1.,9.90961165645634E-31));
#93658=DIRECTION('center_axis',(3.49148133884313E-15,-1.,0.));
#93659=DIRECTION('ref_axis',(1.,3.49148133884313E-15,-6.93889390390722E-15));
#93660=DIRECTION('center_axis',(1.,3.60163649987798E-15,-3.49148133884313E-15));
#93661=DIRECTION('ref_axis',(-3.60163649987798E-15,1.,4.61537339768043E-31));
#93662=DIRECTION('center_axis',(-1.,-3.77530389708541E-15,3.49148133884313E-15));
#93663=DIRECTION('ref_axis',(3.77530389708541E-15,-1.,-1.06789381628324E-30));
#93664=DIRECTION('center_axis',(-3.49148133884313E-15,-1.21904419394898E-29,
-1.));
#93665=DIRECTION('ref_axis',(-1.,-3.46944695195362E-15,3.49148133884313E-15));
#93666=DIRECTION('center_axis',(-3.49148133884313E-15,-1.21904419394898E-29,
-1.));
#93667=DIRECTION('ref_axis',(-1.,-3.46944695195361E-15,3.49148133884313E-15));
#93668=DIRECTION('',(-3.49148133884313E-15,-1.21904419394898E-29,-1.));
#93669=DIRECTION('center_axis',(-1.,-3.77530389708541E-15,3.49148133884313E-15));
#93670=DIRECTION('ref_axis',(3.5527136788005E-15,-1.,0.));
#93671=DIRECTION('center_axis',(1.,3.77530389708541E-15,-3.49148133884313E-15));
#93672=DIRECTION('ref_axis',(3.77530389708541E-15,-1.,-1.06789381628324E-30));
#93673=DIRECTION('center_axis',(-3.49148133884313E-15,-1.21904419394898E-29,
-1.));
#93674=DIRECTION('ref_axis',(1.,3.46944695195361E-15,-3.49148133884313E-15));
#93675=DIRECTION('center_axis',(3.5527136788005E-15,0.,1.));
#93676=DIRECTION('ref_axis',(-3.5527136788005E-15,1.,0.));
#93677=DIRECTION('center_axis',(2.20343868895227E-17,-1.,1.21135092888522E-29));
#93678=DIRECTION('ref_axis',(-1.,-2.20343868895227E-17,6.93889390390722E-15));
#93679=DIRECTION('center_axis',(1.,3.49148133884313E-15,-1.75675786286633E-15));
#93680=DIRECTION('ref_axis',(1.75675786286633E-15,7.69326506376159E-32,
1.));
#93681=DIRECTION('center_axis',(-3.49148133884313E-15,-1.21904419394898E-29,
-1.));
#93682=DIRECTION('ref_axis',(-1.,-3.46944695195361E-15,3.49148133884313E-15));
#93683=DIRECTION('',(3.49148133884313E-15,1.21904419394898E-29,1.));
#93684=DIRECTION('center_axis',(-3.49148133884313E-15,-1.21904419394898E-29,
-1.));
#93685=DIRECTION('ref_axis',(-1.,-3.46944695195361E-15,3.49148133884313E-15));
#93686=DIRECTION('center_axis',(1.,3.60163649987798E-15,-3.49148133884313E-15));
#93687=DIRECTION('ref_axis',(-3.60163649987798E-15,1.,4.61537339768043E-31));
#93688=DIRECTION('center_axis',(1.,1.75675786286632E-15,-3.49148133884313E-15));
#93689=DIRECTION('ref_axis',(-1.75675786286632E-15,1.,-5.97982199378852E-30));
#93690=DIRECTION('center_axis',(3.49148133884313E-15,-1.,0.));
#93691=DIRECTION('ref_axis',(1.,3.49148133884313E-15,-6.93889390390723E-15));
#93692=DIRECTION('center_axis',(3.49148133884313E-15,-1.,0.));
#93693=DIRECTION('ref_axis',(1.,3.49148133884313E-15,-6.93889390390723E-15));
#93694=DIRECTION('',(3.49148133884313E-15,-1.,0.));
#93695=DIRECTION('center_axis',(-3.49148133884313E-15,-1.21904419394898E-29,
-1.));
#93696=DIRECTION('ref_axis',(-1.,-3.46944695195361E-15,3.49148133884313E-15));
#93697=DIRECTION('',(3.49148133884313E-15,1.21904419394898E-29,1.));
#93698=DIRECTION('center_axis',(-3.49148133884313E-15,-1.21904419394898E-29,
-1.));
#93699=DIRECTION('ref_axis',(-1.,-3.46944695195361E-15,3.49148133884313E-15));
#93700=DIRECTION('center_axis',(3.5527136788005E-15,0.,1.));
#93701=DIRECTION('ref_axis',(-3.5527136788005E-15,1.,0.));
#93702=DIRECTION('center_axis',(3.49148133884313E-15,-1.,0.));
#93703=DIRECTION('ref_axis',(-1.,-3.49148133884313E-15,6.93889390390722E-15));
#93704=DIRECTION('center_axis',(3.5527136788005E-15,0.,1.));
#93705=DIRECTION('ref_axis',(-3.5527136788005E-15,1.,0.));
#93706=DIRECTION('center_axis',(3.49148133884313E-15,1.21904419394898E-29,
1.));
#93707=DIRECTION('ref_axis',(-1.,-3.46944695195362E-15,3.49148133884313E-15));
#93708=DIRECTION('center_axis',(1.,2.2034386889516E-17,-3.49148133884313E-15));
#93709=DIRECTION('ref_axis',(2.2034386889516E-17,-1.,-7.69326506375949E-32));
#93710=DIRECTION('center_axis',(3.5527136788005E-15,0.,1.));
#93711=DIRECTION('ref_axis',(-3.5527136788005E-15,1.,0.));
#93712=DIRECTION('center_axis',(0.707106781186551,-0.707106781186544,-2.46885013108227E-15));
#93713=DIRECTION('ref_axis',(-0.707106781186544,-0.707106781186551,3.94430452610506E-31));
#93714=DIRECTION('center_axis',(-3.49148133884313E-15,1.,0.));
#93715=DIRECTION('ref_axis',(1.,3.49148133884313E-15,-6.93889390390723E-15));
#93716=DIRECTION('center_axis',(-3.77530389708541E-15,1.,9.90961165645634E-31));
#93717=DIRECTION('ref_axis',(-1.,-3.77530389708541E-15,6.93889390390722E-15));
#93718=DIRECTION('',(-3.77530389708541E-15,1.,9.90961165645634E-31));
#93719=DIRECTION('center_axis',(2.20343868895227E-17,-1.,1.21135092888522E-29));
#93720=DIRECTION('ref_axis',(1.,2.20343868895227E-17,-6.93889390390722E-15));
#93721=DIRECTION('center_axis',(-1.,-3.38132617780828E-15,3.49148133884313E-15));
#93722=DIRECTION('ref_axis',(3.38132617780828E-15,-1.,3.07672038492821E-31));
#93723=DIRECTION('center_axis',(1.,3.49148133884313E-15,-3.49148133884313E-15));
#93724=DIRECTION('ref_axis',(-3.49148133884313E-15,1.,7.69326506376166E-32));
#93725=DIRECTION('center_axis',(-3.49148133884313E-15,-1.21904419394898E-29,
-1.));
#93726=DIRECTION('ref_axis',(-1.,-3.46944695195361E-15,3.49148133884313E-15));
#93727=DIRECTION('center_axis',(3.49148133884313E-15,1.21904419394898E-29,
1.));
#93728=DIRECTION('ref_axis',(1.,3.46944695195361E-15,-3.49148133884313E-15));
#93729=DIRECTION('',(3.49148133884313E-15,1.21904419394898E-29,1.));
#93730=DIRECTION('center_axis',(3.49148133884313E-15,-1.,0.));
#93731=DIRECTION('ref_axis',(1.,3.49148133884313E-15,-6.93889390390722E-15));
#93732=DIRECTION('',(3.49148133884313E-15,-1.,0.));
#93733=DIRECTION('center_axis',(-3.49148133884313E-15,1.,0.));
#93734=DIRECTION('ref_axis',(-1.,-3.49148133884313E-15,6.93889390390723E-15));
#93735=DIRECTION('center_axis',(-0.70710678118655,0.707106781186545,2.46885013108227E-15));
#93736=DIRECTION('ref_axis',(-0.707106781186545,-0.70710678118655,2.56379794196829E-30));
#93737=DIRECTION('center_axis',(0.70710678118655,-0.707106781186545,-5.53543696444902E-15));
#93738=DIRECTION('ref_axis',(0.707106781186545,0.70710678118655,-5.91645678915759E-30));
#93739=DIRECTION('center_axis',(-3.49148133884313E-15,-1.21904419394898E-29,
-1.));
#93740=DIRECTION('ref_axis',(-1.,-6.93889390390723E-15,3.49148133884313E-15));
#93741=DIRECTION('center_axis',(-3.49148133884313E-15,-1.21904419394898E-29,
-1.));
#93742=DIRECTION('ref_axis',(-1.,-6.93889390390723E-15,3.49148133884313E-15));
#93743=DIRECTION('',(-3.49148133884313E-15,-1.21904419394898E-29,-1.));
#93744=DIRECTION('center_axis',(3.5527136788005E-15,0.,1.));
#93745=DIRECTION('ref_axis',(-3.5527136788005E-15,1.,0.));
#93746=DIRECTION('center_axis',(3.49148133884313E-15,1.21904419394898E-29,
1.));
#93747=DIRECTION('ref_axis',(-1.,-3.46944695195361E-15,3.49148133884313E-15));
#93748=DIRECTION('center_axis',(1.,3.49148133884313E-15,-3.49148133884313E-15));
#93749=DIRECTION('ref_axis',(-3.5527136788005E-15,1.,0.));
#93750=DIRECTION('center_axis',(-1.,-3.49148133884313E-15,3.49148133884313E-15));
#93751=DIRECTION('ref_axis',(-3.49148133884313E-15,1.,7.6932650637597E-32));
#93752=DIRECTION('center_axis',(-1.,-3.49148133884313E-15,3.49148133884313E-15));
#93753=DIRECTION('ref_axis',(-3.49148133884313E-15,1.,7.6932650637618E-32));
#93754=DIRECTION('center_axis',(3.5527136788005E-15,0.,1.));
#93755=DIRECTION('ref_axis',(-3.5527136788005E-15,1.,0.));
#93756=DIRECTION('center_axis',(1.,9.56301350476195E-15,-3.49148133884313E-15));
#93757=DIRECTION('ref_axis',(9.56301350476195E-15,-1.,-7.69326506376138E-32));
#93758=DIRECTION('center_axis',(-3.49148133884313E-15,-1.21904419394898E-29,
-1.));
#93759=DIRECTION('ref_axis',(-1.,-3.46944695195361E-15,3.49148133884313E-15));
#93760=DIRECTION('',(-3.49148133884313E-15,-1.21904419394898E-29,-1.));
#93761=DIRECTION('center_axis',(3.49148133884313E-15,1.21904419394898E-29,
1.));
#93762=DIRECTION('ref_axis',(1.,3.46944695195361E-15,-3.49148133884313E-15));
#93763=DIRECTION('center_axis',(1.,3.38132617780828E-15,-3.49148133884313E-15));
#93764=DIRECTION('ref_axis',(-3.38132617780828E-15,1.,-3.07672038492821E-31));
#93765=DIRECTION('center_axis',(-1.,-3.77530389708541E-15,3.49148133884313E-15));
#93766=DIRECTION('ref_axis',(3.77530389708541E-15,-1.,-1.06789381628325E-30));
#93767=DIRECTION('center_axis',(1.,3.49148133884313E-15,-3.49148133884313E-15));
#93768=DIRECTION('ref_axis',(-3.49148133884313E-15,1.,7.69326506376166E-32));
#93769=DIRECTION('center_axis',(1.,3.49148133884313E-15,-5.22620481481994E-15));
#93770=DIRECTION('ref_axis',(-5.22620481481994E-15,-7.69326506376166E-32,
-1.));
#93771=DIRECTION('',(1.,3.49148133884313E-15,-3.49148133884313E-15));
#93772=DIRECTION('center_axis',(-3.49148133884313E-15,-1.21904419394898E-29,
-1.));
#93773=DIRECTION('ref_axis',(-1.,-6.93889390390723E-15,3.49148133884313E-15));
#93774=DIRECTION('',(3.49148133884313E-15,1.21904419394898E-29,1.));
#93775=DIRECTION('center_axis',(-3.49148133884313E-15,-1.21904419394898E-29,
-1.));
#93776=DIRECTION('ref_axis',(-1.,-6.93889390390723E-15,3.49148133884313E-15));
#93777=DIRECTION('center_axis',(-1.,-3.77530389708541E-15,3.49148133884313E-15));
#93778=DIRECTION('ref_axis',(3.5527136788005E-15,-1.,0.));
#93779=DIRECTION('center_axis',(1.,3.77530389708541E-15,-3.49148133884313E-15));
#93780=DIRECTION('ref_axis',(3.77530389708541E-15,-1.,-1.06789381628325E-30));
#93781=DIRECTION('center_axis',(3.49148133884313E-15,-1.,0.));
#93782=DIRECTION('ref_axis',(-1.,-3.49148133884313E-15,6.93889390390722E-15));
#93783=DIRECTION('center_axis',(3.5527136788005E-15,0.,1.));
#93784=DIRECTION('ref_axis',(-3.5527136788005E-15,1.,0.));
#93785=DIRECTION('center_axis',(0.707106781186546,0.707106781186549,-2.46885013108227E-15));
#93786=DIRECTION('ref_axis',(0.70710678118655,-0.707106781186546,2.36658271566304E-30));
#93787=DIRECTION('center_axis',(-3.77530389708541E-15,1.,9.90961165645634E-31));
#93788=DIRECTION('ref_axis',(-1.,-3.77530389708541E-15,6.93889390390722E-15));
#93789=DIRECTION('',(-3.77530389708541E-15,1.,9.90961165645634E-31));
#93790=DIRECTION('center_axis',(3.49148133884313E-15,-1.,0.));
#93791=DIRECTION('ref_axis',(1.,3.49148133884313E-15,-6.93889390390722E-15));
#93792=DIRECTION('center_axis',(-0.707106781186545,-0.70710678118655,2.46885013108227E-15));
#93793=DIRECTION('ref_axis',(0.70710678118655,-0.707106781186545,-1.18329135783152E-30));
#93794=DIRECTION('center_axis',(0.707106781186546,0.707106781186549,-3.69548486442897E-15));
#93795=DIRECTION('ref_axis',(-0.707106781186549,0.707106781186546,-7.88860905221012E-31));
#93796=DIRECTION('center_axis',(3.5527136788005E-15,0.,1.));
#93797=DIRECTION('ref_axis',(-3.5527136788005E-15,1.,0.));
#93798=DIRECTION('center_axis',(3.49148133884313E-15,1.21904419394898E-29,
1.));
#93799=DIRECTION('ref_axis',(-1.,-3.46944695195361E-15,3.49148133884313E-15));
#93800=DIRECTION('center_axis',(-3.49148133884313E-15,-1.21904419394898E-29,
-1.));
#93801=DIRECTION('ref_axis',(-1.,-3.46944695195361E-15,3.49148133884313E-15));
#93802=DIRECTION('',(-3.49148133884313E-15,-1.21904419394898E-29,-1.));
#93803=DIRECTION('center_axis',(3.49148133884313E-15,1.21904419394898E-29,
1.));
#93804=DIRECTION('ref_axis',(1.,3.46944695195361E-15,-3.49148133884313E-15));
#93805=DIRECTION('center_axis',(-3.49148133884313E-15,-1.21904419394898E-29,
-1.));
#93806=DIRECTION('ref_axis',(1.,3.46944695195361E-15,-3.49148133884313E-15));
#93807=DIRECTION('',(3.49148133884313E-15,1.21904419394898E-29,1.));
#93808=DIRECTION('center_axis',(3.49148133884313E-15,1.21904419394898E-29,
1.));
#93809=DIRECTION('ref_axis',(1.,3.46944695195361E-15,-3.49148133884313E-15));
#93810=DIRECTION('center_axis',(-3.49148133884313E-15,-1.21904419394898E-29,
-1.));
#93811=DIRECTION('ref_axis',(1.,3.56562595603686E-15,-3.49148133884313E-15));
#93812=DIRECTION('center_axis',(-3.49148133884313E-15,-1.21904419394898E-29,
-1.));
#93813=DIRECTION('ref_axis',(-1.,-3.49676543189026E-15,3.49148133884313E-15));
#93814=DIRECTION('center_axis',(3.49148133884313E-15,1.21904419394898E-29,
1.));
#93815=DIRECTION('ref_axis',(-0.330439986308908,-0.943827005042857,1.15372504580515E-15));
#93816=DIRECTION('',(3.49148133884313E-15,1.21904419394898E-29,1.));
#93817=DIRECTION('center_axis',(-3.49148133884313E-15,-1.21904419394898E-29,
-1.));
#93818=DIRECTION('ref_axis',(-0.00668428683271169,-0.999977659905229,2.33380627398991E-17));
#93819=DIRECTION('center_axis',(3.49148133884313E-15,1.21904419394898E-29,
1.));
#93820=DIRECTION('ref_axis',(1.,3.56562595603686E-15,-3.49148133884313E-15));
#93821=DIRECTION('center_axis',(-3.00560935720054E-15,1.39343268030491E-15,
-1.));
#93822=DIRECTION('ref_axis',(0.626179094733426,0.77967925541137,-8.16705386698798E-16));
#93823=DIRECTION('center_axis',(3.49148133884313E-15,1.21904419394898E-29,
1.));
#93824=DIRECTION('ref_axis',(3.31306841201816E-15,-1.,6.62560340343108E-31));
#93825=DIRECTION('',(3.49148133884313E-15,1.21904419394898E-29,1.));
#93826=DIRECTION('',(3.49148133884313E-15,1.21904419394898E-29,1.));
#93827=DIRECTION('center_axis',(3.49148133884313E-15,1.21904419394898E-29,
1.));
#93828=DIRECTION('ref_axis',(3.17347778424222E-14,-1.,-9.8721490711123E-29));
#93829=DIRECTION('',(3.49148133884313E-15,1.21904419394898E-29,1.));
#93830=DIRECTION('',(3.49148133884313E-15,1.21904419394898E-29,1.));
#93831=DIRECTION('center_axis',(3.49148133884313E-15,1.21904419394898E-29,
1.));
#93832=DIRECTION('ref_axis',(3.70638483606229E-14,-1.,-1.1727318024073E-28));
#93833=DIRECTION('',(3.49148133884313E-15,1.21904419394898E-29,1.));
#93834=DIRECTION('',(3.49148133884313E-15,1.21904419394898E-29,1.));
#93835=DIRECTION('center_axis',(3.49148133884313E-15,1.21904419394898E-29,
1.));
#93836=DIRECTION('ref_axis',(3.70638483606229E-14,-1.,-1.1727318024073E-28));
#93837=DIRECTION('',(3.49148133884313E-15,1.21904419394898E-29,1.));
#93838=DIRECTION('',(3.49148133884313E-15,1.21904419394898E-29,1.));
#93839=DIRECTION('center_axis',(3.49148133884313E-15,1.21904419394898E-29,
1.));
#93840=DIRECTION('ref_axis',(8.64213893021891E-15,-1.,-1.78891291892639E-29));
#93841=DIRECTION('',(3.49148133884313E-15,1.21904419394898E-29,1.));
#93842=DIRECTION('',(3.49148133884313E-15,1.21904419394898E-29,1.));
#93843=DIRECTION('center_axis',(3.49148133884313E-15,1.21904419394898E-29,
1.));
#93844=DIRECTION('ref_axis',(7.75396051051878E-15,-1.,-1.45763274875484E-29));
#93845=DIRECTION('',(3.49148133884313E-15,1.21904419394898E-29,1.));
#93846=DIRECTION('',(3.49148133884313E-15,1.21904419394898E-29,1.));
#93847=DIRECTION('center_axis',(3.49148133884313E-15,1.21904419394898E-29,
1.));
#93848=DIRECTION('ref_axis',(9.53031734991903E-15,-1.,-2.12019308909794E-29));
#93849=DIRECTION('',(3.49148133884313E-15,1.21904419394898E-29,1.));
#93850=DIRECTION('',(3.49148133884313E-15,1.21904419394898E-29,1.));
#93851=DIRECTION('center_axis',(3.49148133884313E-15,1.21904419394898E-29,
1.));
#93852=DIRECTION('ref_axis',(8.64213893021891E-15,-1.,-1.78891291892639E-29));
#93853=DIRECTION('',(3.49148133884313E-15,1.21904419394898E-29,1.));
#93854=DIRECTION('',(3.49148133884313E-15,1.21904419394898E-29,1.));
#93855=DIRECTION('center_axis',(3.49148133884313E-15,1.21904419394898E-29,
1.));
#93856=DIRECTION('ref_axis',(7.75396051051878E-15,-1.,-1.45763274875484E-29));
#93857=DIRECTION('',(3.49148133884313E-15,1.21904419394898E-29,1.));
#93858=DIRECTION('',(3.49148133884313E-15,1.21904419394898E-29,1.));
#93859=DIRECTION('center_axis',(3.49148133884313E-15,1.21904419394898E-29,
1.));
#93860=DIRECTION('ref_axis',(8.64213893021891E-15,-1.,-1.78891291892639E-29));
#93861=DIRECTION('',(3.49148133884313E-15,1.21904419394898E-29,1.));
#93862=DIRECTION('',(3.49148133884313E-15,1.21904419394898E-29,1.));
#93863=DIRECTION('center_axis',(3.49148133884313E-15,1.21904419394898E-29,
1.));
#93864=DIRECTION('ref_axis',(8.64213893021891E-15,-1.,-1.78891291892639E-29));
#93865=DIRECTION('',(3.49148133884313E-15,1.21904419394898E-29,1.));
#93866=DIRECTION('',(3.49148133884313E-15,1.21904419394898E-29,1.));
#93867=DIRECTION('center_axis',(3.49148133884313E-15,1.21904419394898E-29,
1.));
#93868=DIRECTION('ref_axis',(1.,3.49676543189026E-15,-3.49148133884313E-15));
#93869=DIRECTION('center_axis',(-3.49148133884313E-15,-1.21904419394898E-29,
-1.));
#93870=DIRECTION('ref_axis',(-1.,-3.49676543189025E-15,3.49148133884313E-15));
#93871=DIRECTION('',(-3.49148133884313E-15,-1.21904419394898E-29,-1.));
#93872=DIRECTION('center_axis',(-3.49148133884313E-15,-1.21904419394898E-29,
-1.));
#93873=DIRECTION('ref_axis',(-1.,-3.49676543189025E-15,3.49148133884313E-15));
#93874=DIRECTION('center_axis',(-3.49148133884313E-15,-1.21904419394898E-29,
-1.));
#93875=DIRECTION('ref_axis',(-1.,-3.49676543189025E-15,3.49148133884313E-15));
#93876=DIRECTION('',(3.49148133884313E-15,1.21904419394898E-29,1.));
#93877=DIRECTION('center_axis',(8.77759871946277E-17,-2.93822253646678E-30,
1.));
#93878=DIRECTION('ref_axis',(5.10440866686751E-16,-1.,0.));
#93879=DIRECTION('',(0.,0.,-1.));
#93880=DIRECTION('',(-1.46864148139376E-14,1.13295199993233E-13,1.));
#93881=DIRECTION('center_axis',(8.77759871946277E-17,-2.93822253646678E-30,
1.));
#93882=DIRECTION('ref_axis',(5.10440866686751E-16,-1.,0.));
#93883=DIRECTION('',(-2.79741234551206E-15,0.,-1.));
#93884=DIRECTION('',(-1.53857679003156E-14,1.13295199993233E-13,1.));
#93885=DIRECTION('center_axis',(8.77759871946277E-17,-2.93822253646678E-30,
1.));
#93886=DIRECTION('ref_axis',(5.10440866686751E-16,-1.,0.));
#93887=DIRECTION('',(-5.59482469102449E-15,0.,-1.));
#93888=DIRECTION('',(-1.53857679003153E-14,1.13295199993231E-13,1.));
#93889=DIRECTION('center_axis',(8.77759871946277E-17,-2.93822253646678E-30,
1.));
#93890=DIRECTION('ref_axis',(5.10440866686751E-16,-1.,0.));
#93891=DIRECTION('',(-5.59482469102449E-15,0.,-1.));
#93892=DIRECTION('',(-1.60851209866936E-14,1.13295199993233E-13,1.));
#93893=DIRECTION('center_axis',(8.77759871946277E-17,-2.93822253646678E-30,
1.));
#93894=DIRECTION('ref_axis',(5.10440866686751E-16,-1.,0.));
#93895=DIRECTION('',(0.,0.,-1.));
#93896=DIRECTION('',(-1.67844740730716E-14,1.13295199993233E-13,1.));
#93897=DIRECTION('center_axis',(8.77759871946277E-17,-2.93822253646678E-30,
1.));
#93898=DIRECTION('ref_axis',(5.10440866686751E-16,-1.,0.));
#93899=DIRECTION('',(0.,0.,-1.));
#93900=DIRECTION('',(-1.748382715945E-14,1.13295199993236E-13,1.));
#93901=DIRECTION('center_axis',(8.77759871946277E-17,-2.93822253646678E-30,
1.));
#93902=DIRECTION('ref_axis',(5.10440866686751E-16,-1.,0.));
#93903=DIRECTION('',(-1.11896493820482E-14,0.,-1.));
#93904=DIRECTION('',(-1.6784474073072E-14,1.13295199993236E-13,1.));
#93905=DIRECTION('center_axis',(8.77759871946277E-17,-2.93822253646678E-30,
1.));
#93906=DIRECTION('ref_axis',(5.10440866686751E-16,-1.,0.));
#93907=DIRECTION('',(-2.79741234551218E-15,0.,-1.));
#93908=DIRECTION('',(-1.8183180245828E-14,1.13295199993236E-13,1.));
#93909=DIRECTION('center_axis',(8.77759871946277E-17,-2.93822253646678E-30,
1.));
#93910=DIRECTION('ref_axis',(5.10440866686751E-16,-1.,0.));
#93911=DIRECTION('',(0.,0.,-1.));
#93912=DIRECTION('',(-1.8183180245828E-14,1.13295199993236E-13,1.));
#93913=DIRECTION('center_axis',(8.77759871946277E-17,-2.93822253646678E-30,
1.));
#93914=DIRECTION('ref_axis',(5.10440866686751E-16,-1.,0.));
#93915=DIRECTION('',(0.,0.,-1.));
#93916=DIRECTION('',(-1.74838271594504E-14,1.13295199993238E-13,1.));
#93917=DIRECTION('center_axis',(8.77759871946277E-17,-2.93822253646678E-30,
1.));
#93918=DIRECTION('ref_axis',(5.10440866686751E-16,-1.,0.));
#93919=DIRECTION('',(-2.79741234551215E-15,0.,-1.));
#93920=DIRECTION('',(-1.88825333322058E-14,1.13295199993235E-13,1.));
#93921=DIRECTION('center_axis',(8.77759871946277E-17,-2.93822253646678E-30,
1.));
#93922=DIRECTION('ref_axis',(5.10440866686751E-16,-1.,0.));
#93923=DIRECTION('',(-8.39223703653674E-15,0.,-1.));
#93924=DIRECTION('',(-1.74838271594496E-14,1.13295199993233E-13,1.));
#93925=DIRECTION('center_axis',(8.77759871946277E-17,-2.93822253646678E-30,
1.));
#93926=DIRECTION('ref_axis',(5.10440866686751E-16,-1.,0.));
#93927=DIRECTION('',(4.43617567309377E-13,-1.42185117727365E-13,-1.));
#93928=DIRECTION('center_axis',(-0.0220196926526523,0.00912085533602255,
-0.999715931219175));
#93929=DIRECTION('ref_axis',(0.683285430600232,0.730103174764186,-0.00838895277804554));
#93930=DIRECTION('center_axis',(1.90101024258967E-14,4.34722189233773E-14,
1.));
#93931=DIRECTION('ref_axis',(0.177505785269549,0.984119757039681,-4.61438543484821E-14));
#93932=DIRECTION('',(-3.43184959454946E-13,-0.867900132400396,0.496738724259922));
#93933=DIRECTION('center_axis',(8.77759871946277E-17,-2.93822253646678E-30,
1.));
#93934=DIRECTION('ref_axis',(5.10440866686751E-16,-1.,0.));
#93935=DIRECTION('',(3.92692959767491E-14,0.,-1.));
#93936=DIRECTION('',(-1.46864148139376E-14,1.13295199993233E-13,1.));
#93937=DIRECTION('center_axis',(3.49148133884313E-15,1.21904419394898E-29,
1.));
#93938=DIRECTION('ref_axis',(1.,3.49148133884313E-15,-3.49148133884313E-15));
#93939=DIRECTION('',(-3.97043090846635E-15,1.,1.6722434845864E-30));
#93940=DIRECTION('',(1.,3.49148133884313E-15,-3.49148133884313E-15));
#93941=DIRECTION('',(3.25200655403153E-15,-1.,8.36121742293202E-31));
#93942=DIRECTION('center_axis',(-3.49148133884313E-15,-1.21904419394898E-29,
-1.));
#93943=DIRECTION('ref_axis',(-1.,-3.49148133884313E-15,3.49148133884313E-15));
#93944=DIRECTION('',(3.25200655403153E-15,-1.,8.36121742293202E-31));
#93945=DIRECTION('',(1.,3.49148133884313E-15,-3.49148133884313E-15));
#93946=DIRECTION('',(-3.97043090846635E-15,1.,1.6722434845864E-30));
#93947=DIRECTION('center_axis',(3.49148133884313E-15,1.21904419394898E-29,
1.));
#93948=DIRECTION('ref_axis',(1.,3.46944695195361E-15,-3.49148133884313E-15));
#93949=DIRECTION('center_axis',(-3.49148133884313E-15,-1.21904419394898E-29,
-1.));
#93950=DIRECTION('ref_axis',(1.,3.46944695195361E-15,-3.49148133884313E-15));
#93951=DIRECTION('',(3.49148133884313E-15,1.21904419394898E-29,1.));
#93952=DIRECTION('',(3.49148133884313E-15,1.21904419394898E-29,1.));
#93953=DIRECTION('center_axis',(-1.,-3.77530389708541E-15,3.49148133884313E-15));
#93954=DIRECTION('ref_axis',(3.77530389708541E-15,-1.,-9.90961165645634E-31));
#93955=DIRECTION('',(3.77530389708541E-15,-1.,-9.90961165645634E-31));
#93956=DIRECTION('',(3.49148133884313E-15,1.21904419394898E-29,1.));
#93957=DIRECTION('center_axis',(3.49148133884313E-15,1.21904419394898E-29,
1.));
#93958=DIRECTION('ref_axis',(1.,3.46944695195361E-15,-3.49148133884313E-15));
#93959=DIRECTION('center_axis',(-3.49148133884313E-15,-1.21904419394898E-29,
-1.));
#93960=DIRECTION('ref_axis',(-1.,-3.46944695195361E-15,3.49148133884313E-15));
#93961=DIRECTION('',(3.49148133884313E-15,1.21904419394898E-29,1.));
#93962=DIRECTION('center_axis',(-3.6391425131687E-15,1.,5.15556234629393E-31));
#93963=DIRECTION('ref_axis',(-1.,-3.6391425131687E-15,3.49148133884313E-15));
#93964=DIRECTION('',(-1.,-3.6391425131687E-15,3.49148133884313E-15));
#93965=DIRECTION('',(3.49148133884313E-15,1.21904419394898E-29,1.));
#93966=DIRECTION('center_axis',(3.49148133884313E-15,1.21904419394898E-29,
1.));
#93967=DIRECTION('ref_axis',(1.,3.46944695195361E-15,-3.49148133884313E-15));
#93968=DIRECTION('center_axis',(-3.49148133884313E-15,-1.21904419394898E-29,
-1.));
#93969=DIRECTION('ref_axis',(-1.,-3.46944695195361E-15,3.49148133884313E-15));
#93970=DIRECTION('',(3.49148133884313E-15,1.21904419394898E-29,1.));
#93971=DIRECTION('center_axis',(1.,3.70434825752484E-15,-3.49148133884313E-15));
#93972=DIRECTION('ref_axis',(-3.70434825752484E-15,1.,7.43220874234227E-31));
#93973=DIRECTION('',(-3.70434825752484E-15,1.,7.43220874234226E-31));
#93974=DIRECTION('',(3.49148133884313E-15,1.21904419394898E-29,1.));
#93975=DIRECTION('center_axis',(3.49148133884313E-15,1.21904419394898E-29,
1.));
#93976=DIRECTION('ref_axis',(1.,3.46944695195361E-15,-3.49148133884313E-15));
#93977=DIRECTION('center_axis',(-3.49148133884313E-15,-1.21904419394898E-29,
-1.));
#93978=DIRECTION('ref_axis',(-1.,-3.46944695195361E-15,3.49148133884313E-15));
#93979=DIRECTION('',(3.49148133884313E-15,1.21904419394898E-29,1.));
#93980=DIRECTION('center_axis',(3.6391425131687E-15,-1.,-5.15556234629393E-31));
#93981=DIRECTION('ref_axis',(1.,3.6391425131687E-15,-3.49148133884313E-15));
#93982=DIRECTION('',(1.,3.6391425131687E-15,-3.49148133884313E-15));
#93983=DIRECTION('center_axis',(3.49148133884313E-15,1.21904419394898E-29,
1.));
#93984=DIRECTION('ref_axis',(1.,3.49148133884313E-15,-3.49148133884313E-15));
#93985=DIRECTION('center_axis',(3.49148133884313E-15,1.21904419394898E-29,
1.));
#93986=DIRECTION('ref_axis',(1.,3.49148133884313E-15,-3.49148133884313E-15));
#93987=DIRECTION('center_axis',(1.,3.97043090846635E-15,-3.49148133884313E-15));
#93988=DIRECTION('ref_axis',(-3.97043090846635E-15,1.,1.6722434845864E-30));
#93989=DIRECTION('',(3.49148133884313E-15,1.21904419394898E-29,1.));
#93990=DIRECTION('center_axis',(3.49148133884313E-15,-1.,2.80259692864963E-45));
#93991=DIRECTION('ref_axis',(1.,3.49148133884313E-15,-3.49148133884313E-15));
#93992=DIRECTION('',(3.49148133884313E-15,1.21904419394898E-29,1.));
#93993=DIRECTION('center_axis',(-1.,-3.25200655403153E-15,3.49148133884313E-15));
#93994=DIRECTION('ref_axis',(3.25200655403153E-15,-1.,8.36121742293202E-31));
#93995=DIRECTION('center_axis',(-3.49148133884313E-15,-1.22464679914748E-16,
-1.));
#93996=DIRECTION('ref_axis',(-1.,-3.50928095847139E-15,3.49148133884313E-15));
#93997=DIRECTION('center_axis',(3.49148133884313E-15,1.22464679914748E-16,
1.));
#93998=DIRECTION('ref_axis',(1.,3.50928095847139E-15,-3.49148133884313E-15));
#93999=DIRECTION('',(0.707106781186549,2.30824515157685E-15,-0.707106781186546));
#94000=DIRECTION('center_axis',(3.49148133884313E-15,1.22464679914748E-16,
1.));
#94001=DIRECTION('ref_axis',(1.,3.44701209782577E-15,-3.49148133884313E-15));
#94002=DIRECTION('center_axis',(3.49148133884313E-15,1.22464679914748E-16,
1.));
#94003=DIRECTION('ref_axis',(1.,3.44701209782577E-15,-3.49148133884313E-15));
#94004=DIRECTION('center_axis',(3.49148133884313E-15,1.22464679914748E-16,
1.));
#94005=DIRECTION('ref_axis',(1.,3.50928095847139E-15,-3.49148133884313E-15));
#94006=DIRECTION('center_axis',(3.49148133884313E-15,1.22464679914748E-16,
1.));
#94007=DIRECTION('ref_axis',(1.,3.50928095847139E-15,-3.49148133884313E-15));
#94008=DIRECTION('',(-0.707106781186549,-2.43740562920467E-15,0.707106781186546));
#94009=DIRECTION('center_axis',(3.49148133884313E-15,1.22464679914748E-16,
1.));
#94010=DIRECTION('ref_axis',(1.,3.44701209782577E-15,-3.49148133884313E-15));
#94011=DIRECTION('center_axis',(-3.49148133884313E-15,-1.22464679914748E-16,
-1.));
#94012=DIRECTION('ref_axis',(-1.,-3.50928095847139E-15,3.49148133884313E-15));
#94013=DIRECTION('',(-3.49148133884313E-15,-1.22464679914748E-16,-1.));
#94014=DIRECTION('center_axis',(3.49148133884313E-15,1.22464679914748E-16,
1.));
#94015=DIRECTION('ref_axis',(1.,3.49148133884313E-15,-3.49148133884313E-15));
#94016=DIRECTION('center_axis',(3.49148133884313E-15,1.22464679914748E-16,
1.));
#94017=DIRECTION('ref_axis',(1.,3.53676749179748E-15,-3.49148133884313E-15));
#94018=DIRECTION('center_axis',(3.49148133884313E-15,1.22464679914748E-16,
1.));
#94019=DIRECTION('ref_axis',(1.,3.53676749179748E-15,-3.49148133884313E-15));
#94020=DIRECTION('center_axis',(3.49148133884313E-15,1.22464679914748E-16,
1.));
#94021=DIRECTION('ref_axis',(1.,3.53676749179748E-15,-3.49148133884313E-15));
#94022=DIRECTION('center_axis',(3.49148133884313E-15,1.22464679914748E-16,
1.));
#94023=DIRECTION('ref_axis',(1.,3.53676749179748E-15,-3.49148133884313E-15));
#94024=DIRECTION('center_axis',(3.49148133884313E-15,1.22464679914748E-16,
1.));
#94025=DIRECTION('ref_axis',(1.,3.53676749179748E-15,-3.49148133884313E-15));
#94026=DIRECTION('center_axis',(3.49148133884313E-15,1.22464679914748E-16,
1.));
#94027=DIRECTION('ref_axis',(1.,3.53676749179748E-15,-3.49148133884313E-15));
#94028=DIRECTION('center_axis',(3.49148133884313E-15,1.22464679914748E-16,
1.));
#94029=DIRECTION('ref_axis',(1.,3.49148133884313E-15,-3.49148133884313E-15));
#94030=DIRECTION('center_axis',(3.49148133884313E-15,1.22464679914748E-16,
1.));
#94031=DIRECTION('ref_axis',(1.,3.53676749179748E-15,-3.49148133884313E-15));
#94032=DIRECTION('center_axis',(3.49148133884313E-15,1.22464679914748E-16,
1.));
#94033=DIRECTION('ref_axis',(1.,3.53676749179748E-15,-3.49148133884313E-15));
#94034=DIRECTION('center_axis',(3.49148133884313E-15,1.22464679914748E-16,
1.));
#94035=DIRECTION('ref_axis',(1.,3.53676749179748E-15,-3.49148133884313E-15));
#94036=DIRECTION('center_axis',(3.49148133884313E-15,1.22464679914748E-16,
1.));
#94037=DIRECTION('ref_axis',(1.,3.53676749179748E-15,-3.49148133884313E-15));
#94038=DIRECTION('center_axis',(3.49148133884313E-15,1.22464679914748E-16,
1.));
#94039=DIRECTION('ref_axis',(1.,3.53676749179748E-15,-3.49148133884313E-15));
#94040=DIRECTION('center_axis',(3.49148133884313E-15,1.22464679914748E-16,
1.));
#94041=DIRECTION('ref_axis',(1.,3.53676749179748E-15,-3.49148133884313E-15));
#94042=DIRECTION('center_axis',(0.500000000000003,-0.866025403784437,-1.63968314554908E-15));
#94043=DIRECTION('ref_axis',(0.866025403784437,0.500000000000003,-3.08494387623483E-15));
#94044=DIRECTION('',(-3.49148133884313E-15,-1.22464679914748E-16,-1.));
#94045=DIRECTION('',(-3.49148133884313E-15,-1.22464679914748E-16,-1.));
#94046=DIRECTION('center_axis',(1.,3.38586304590604E-15,-3.49148133884313E-15));
#94047=DIRECTION('ref_axis',(-3.38586304590604E-15,1.,-1.22464679914736E-16));
#94048=DIRECTION('',(-3.49148133884313E-15,-1.22464679914748E-16,-1.));
#94049=DIRECTION('center_axis',(0.499999999999997,0.866025403784441,-1.85179819329406E-15));
#94050=DIRECTION('ref_axis',(-0.866025403784441,0.499999999999997,2.96247919632009E-15));
#94051=DIRECTION('',(-3.49148133884313E-15,-1.22464679914748E-16,-1.));
#94052=DIRECTION('center_axis',(-0.500000000000003,0.866025403784437,1.63968314554908E-15));
#94053=DIRECTION('ref_axis',(-0.866025403784437,-0.500000000000003,3.08494387623483E-15));
#94054=DIRECTION('',(-3.49148133884313E-15,-1.22464679914748E-16,-1.));
#94055=DIRECTION('center_axis',(-1.,-3.59709963178022E-15,3.49148133884313E-15));
#94056=DIRECTION('ref_axis',(3.59709963178022E-15,-1.,1.22464679914736E-16));
#94057=DIRECTION('',(-3.49148133884313E-15,-1.22464679914748E-16,-1.));
#94058=DIRECTION('center_axis',(-0.499999999999997,-0.86602540378444,1.85179819329406E-15));
#94059=DIRECTION('ref_axis',(0.86602540378444,-0.499999999999997,-2.96247919632009E-15));
#94060=DIRECTION('center_axis',(-3.49148133884313E-15,-1.22464679914748E-16,
-1.));
#94061=DIRECTION('ref_axis',(-1.,-3.48540366692395E-15,3.49148133884313E-15));
#94062=DIRECTION('center_axis',(-3.49148133884313E-15,-1.22464679914748E-16,
-1.));
#94063=DIRECTION('ref_axis',(-1.,-3.48540366692395E-15,3.49148133884313E-15));
#94064=DIRECTION('center_axis',(-3.49148133884313E-15,-1.22464679914748E-16,
-1.));
#94065=DIRECTION('ref_axis',(-1.,-3.48540366692395E-15,3.49148133884313E-15));
#94066=DIRECTION('center_axis',(-3.49148133884313E-15,-1.22464679914748E-16,
-1.));
#94067=DIRECTION('ref_axis',(-1.,-3.48540366692395E-15,3.49148133884313E-15));
#94068=DIRECTION('center_axis',(-3.49148133884313E-15,-1.22464679914748E-16,
-1.));
#94069=DIRECTION('ref_axis',(-1.,-3.48540366692395E-15,3.49148133884313E-15));
#94070=DIRECTION('center_axis',(-3.49148133884313E-15,-1.22464679914748E-16,
-1.));
#94071=DIRECTION('ref_axis',(-1.,-3.48540366692395E-15,3.49148133884313E-15));
#94072=DIRECTION('center_axis',(3.49148133884313E-15,1.22464679914748E-16,
1.));
#94073=DIRECTION('ref_axis',(1.,3.53676749179748E-15,-3.49148133884313E-15));
#94074=DIRECTION('center_axis',(3.49148133884313E-15,1.22464679914748E-16,
1.));
#94075=DIRECTION('ref_axis',(1.,3.53676749179748E-15,-3.49148133884313E-15));
#94076=DIRECTION('center_axis',(3.49148133884313E-15,1.22464679914748E-16,
1.));
#94077=DIRECTION('ref_axis',(1.,3.53676749179748E-15,-3.49148133884313E-15));
#94078=DIRECTION('center_axis',(3.49148133884313E-15,1.22464679914748E-16,
1.));
#94079=DIRECTION('ref_axis',(1.,3.53676749179748E-15,-3.49148133884313E-15));
#94080=DIRECTION('center_axis',(3.49148133884313E-15,1.22464679914748E-16,
1.));
#94081=DIRECTION('ref_axis',(1.,3.53676749179748E-15,-3.49148133884313E-15));
#94082=DIRECTION('center_axis',(3.49148133884313E-15,1.22464679914748E-16,
1.));
#94083=DIRECTION('ref_axis',(1.,3.53676749179748E-15,-3.49148133884313E-15));
#94084=DIRECTION('center_axis',(-3.49148133884313E-15,-1.21904419394898E-29,
-1.));
#94085=DIRECTION('ref_axis',(-1.,-3.50928095847139E-15,3.49148133884313E-15));
#94086=DIRECTION('center_axis',(3.49148133884313E-15,1.21904419394898E-29,
1.));
#94087=DIRECTION('ref_axis',(1.,3.50928095847139E-15,-3.49148133884313E-15));
#94088=DIRECTION('',(0.707106781186549,2.3948407572004E-15,-0.707106781186546));
#94089=DIRECTION('center_axis',(3.49148133884313E-15,1.21904419394898E-29,
1.));
#94090=DIRECTION('ref_axis',(1.,3.44701209782577E-15,-3.49148133884313E-15));
#94091=DIRECTION('center_axis',(3.49148133884313E-15,1.21904419394898E-29,
1.));
#94092=DIRECTION('ref_axis',(1.,3.44701209782577E-15,-3.49148133884313E-15));
#94093=DIRECTION('center_axis',(3.49148133884313E-15,1.21904419394898E-29,
1.));
#94094=DIRECTION('ref_axis',(1.,3.50928095847139E-15,-3.49148133884313E-15));
#94095=DIRECTION('center_axis',(3.49148133884313E-15,1.21904419394898E-29,
1.));
#94096=DIRECTION('ref_axis',(1.,3.50928095847139E-15,-3.49148133884313E-15));
#94097=DIRECTION('',(-0.707106781186549,-2.52400123482822E-15,0.707106781186546));
#94098=DIRECTION('center_axis',(3.49148133884313E-15,1.21904419394898E-29,
1.));
#94099=DIRECTION('ref_axis',(1.,3.44701209782577E-15,-3.49148133884313E-15));
#94100=DIRECTION('center_axis',(-3.49148133884313E-15,-1.21904419394898E-29,
-1.));
#94101=DIRECTION('ref_axis',(-1.,-3.50928095847139E-15,3.49148133884313E-15));
#94102=DIRECTION('',(-3.49148133884313E-15,-1.21904419394898E-29,-1.));
#94103=DIRECTION('center_axis',(3.49148133884313E-15,1.21904419394898E-29,
1.));
#94104=DIRECTION('ref_axis',(1.,3.49148133884313E-15,-3.49148133884313E-15));
#94105=DIRECTION('center_axis',(3.49148133884313E-15,1.21904419394898E-29,
1.));
#94106=DIRECTION('ref_axis',(1.,3.53676749179748E-15,-3.49148133884313E-15));
#94107=DIRECTION('center_axis',(3.49148133884313E-15,1.21904419394898E-29,
1.));
#94108=DIRECTION('ref_axis',(1.,3.53676749179748E-15,-3.49148133884313E-15));
#94109=DIRECTION('center_axis',(3.49148133884313E-15,1.21904419394898E-29,
1.));
#94110=DIRECTION('ref_axis',(1.,3.53676749179748E-15,-3.49148133884313E-15));
#94111=DIRECTION('center_axis',(3.49148133884313E-15,1.21904419394898E-29,
1.));
#94112=DIRECTION('ref_axis',(1.,3.53676749179748E-15,-3.49148133884313E-15));
#94113=DIRECTION('center_axis',(3.49148133884313E-15,1.21904419394898E-29,
1.));
#94114=DIRECTION('ref_axis',(1.,3.53676749179748E-15,-3.49148133884313E-15));
#94115=DIRECTION('center_axis',(3.49148133884313E-15,1.21904419394898E-29,
1.));
#94116=DIRECTION('ref_axis',(1.,3.53676749179748E-15,-3.49148133884313E-15));
#94117=DIRECTION('center_axis',(3.49148133884313E-15,1.21904419394898E-29,
1.));
#94118=DIRECTION('ref_axis',(1.,3.49148133884313E-15,-3.49148133884313E-15));
#94119=DIRECTION('center_axis',(3.49148133884313E-15,1.21904419394898E-29,
1.));
#94120=DIRECTION('ref_axis',(1.,3.53676749179748E-15,-3.49148133884313E-15));
#94121=DIRECTION('center_axis',(3.49148133884313E-15,1.21904419394898E-29,
1.));
#94122=DIRECTION('ref_axis',(1.,3.53676749179748E-15,-3.49148133884313E-15));
#94123=DIRECTION('center_axis',(3.49148133884313E-15,1.21904419394898E-29,
1.));
#94124=DIRECTION('ref_axis',(1.,3.53676749179748E-15,-3.49148133884313E-15));
#94125=DIRECTION('center_axis',(3.49148133884313E-15,1.21904419394898E-29,
1.));
#94126=DIRECTION('ref_axis',(1.,3.53676749179748E-15,-3.49148133884313E-15));
#94127=DIRECTION('center_axis',(3.49148133884313E-15,1.21904419394898E-29,
1.));
#94128=DIRECTION('ref_axis',(1.,3.53676749179748E-15,-3.49148133884313E-15));
#94129=DIRECTION('center_axis',(3.49148133884313E-15,1.21904419394898E-29,
1.));
#94130=DIRECTION('ref_axis',(1.,3.53676749179748E-15,-3.49148133884313E-15));
#94131=DIRECTION('center_axis',(0.500000000000003,-0.866025403784437,-1.74574066942157E-15));
#94132=DIRECTION('ref_axis',(0.866025403784437,0.500000000000003,-3.02371153627746E-15));
#94133=DIRECTION('',(-3.49148133884313E-15,-1.21904419394898E-29,-1.));
#94134=DIRECTION('',(-3.49148133884313E-15,-1.21904419394898E-29,-1.));
#94135=DIRECTION('center_axis',(1.,3.38586304590604E-15,-3.49148133884313E-15));
#94136=DIRECTION('ref_axis',(-3.38586304590604E-15,1.,-3.68764298830315E-31));
#94137=DIRECTION('',(-3.49148133884313E-15,-1.21904419394898E-29,-1.));
#94138=DIRECTION('center_axis',(0.499999999999997,0.866025403784441,-1.74574066942157E-15));
#94139=DIRECTION('ref_axis',(-0.866025403784441,0.499999999999997,3.02371153627746E-15));
#94140=DIRECTION('',(-3.49148133884313E-15,-1.21904419394898E-29,-1.));
#94141=DIRECTION('center_axis',(-0.500000000000003,0.866025403784437,1.74574066942157E-15));
#94142=DIRECTION('ref_axis',(-0.866025403784437,-0.500000000000003,3.02371153627746E-15));
#94143=DIRECTION('',(-3.49148133884313E-15,-1.21904419394898E-29,-1.));
#94144=DIRECTION('center_axis',(-1.,-3.59709963178022E-15,3.49148133884313E-15));
#94145=DIRECTION('ref_axis',(3.59709963178022E-15,-1.,-3.68764298830315E-31));
#94146=DIRECTION('',(-3.49148133884313E-15,-1.21904419394898E-29,-1.));
#94147=DIRECTION('center_axis',(-0.499999999999997,-0.86602540378444,1.74574066942157E-15));
#94148=DIRECTION('ref_axis',(0.86602540378444,-0.499999999999997,-3.02371153627746E-15));
#94149=DIRECTION('center_axis',(-3.49148133884313E-15,-1.21904419394898E-29,
-1.));
#94150=DIRECTION('ref_axis',(-1.,-3.48540366692395E-15,3.49148133884313E-15));
#94151=DIRECTION('center_axis',(-3.49148133884313E-15,-1.21904419394898E-29,
-1.));
#94152=DIRECTION('ref_axis',(-1.,-3.48540366692395E-15,3.49148133884313E-15));
#94153=DIRECTION('center_axis',(-3.49148133884313E-15,-1.21904419394898E-29,
-1.));
#94154=DIRECTION('ref_axis',(-1.,-3.48540366692395E-15,3.49148133884313E-15));
#94155=DIRECTION('center_axis',(-3.49148133884313E-15,-1.21904419394898E-29,
-1.));
#94156=DIRECTION('ref_axis',(-1.,-3.48540366692395E-15,3.49148133884313E-15));
#94157=DIRECTION('center_axis',(-3.49148133884313E-15,-1.21904419394898E-29,
-1.));
#94158=DIRECTION('ref_axis',(-1.,-3.48540366692395E-15,3.49148133884313E-15));
#94159=DIRECTION('center_axis',(-3.49148133884313E-15,-1.21904419394898E-29,
-1.));
#94160=DIRECTION('ref_axis',(-1.,-3.48540366692395E-15,3.49148133884313E-15));
#94161=DIRECTION('center_axis',(3.49148133884313E-15,1.21904419394898E-29,
1.));
#94162=DIRECTION('ref_axis',(1.,3.53676749179748E-15,-3.49148133884313E-15));
#94163=DIRECTION('center_axis',(3.49148133884313E-15,1.21904419394898E-29,
1.));
#94164=DIRECTION('ref_axis',(1.,3.53676749179748E-15,-3.49148133884313E-15));
#94165=DIRECTION('center_axis',(3.49148133884313E-15,1.21904419394898E-29,
1.));
#94166=DIRECTION('ref_axis',(1.,3.53676749179748E-15,-3.49148133884313E-15));
#94167=DIRECTION('center_axis',(3.49148133884313E-15,1.21904419394898E-29,
1.));
#94168=DIRECTION('ref_axis',(1.,3.53676749179748E-15,-3.49148133884313E-15));
#94169=DIRECTION('center_axis',(3.49148133884313E-15,1.21904419394898E-29,
1.));
#94170=DIRECTION('ref_axis',(1.,3.53676749179748E-15,-3.49148133884313E-15));
#94171=DIRECTION('center_axis',(3.49148133884313E-15,1.21904419394898E-29,
1.));
#94172=DIRECTION('ref_axis',(1.,3.53676749179748E-15,-3.49148133884313E-15));
#94173=DIRECTION('center_axis',(-3.49148133884313E-15,0.241921895599899,
-0.970295726275939));
#94174=DIRECTION('ref_axis',(-1.,-4.36209964977092E-15,2.51077466055135E-15));
#94175=DIRECTION('center_axis',(-3.49148133884313E-15,0.241921895599899,
-0.970295726275939));
#94176=DIRECTION('ref_axis',(-1.,-4.24898807459467E-15,2.53897654368852E-15));
#94177=DIRECTION('',(3.49148133884313E-15,-0.241921895599899,0.970295726275939));
#94178=DIRECTION('center_axis',(-3.49148133884313E-15,0.241921895599899,
-0.970295726275939));
#94179=DIRECTION('ref_axis',(-1.,-4.02154547586854E-15,2.59568435259043E-15));
#94180=DIRECTION('center_axis',(-3.49148133884313E-15,0.241921895599899,
-0.970295726275939));
#94181=DIRECTION('ref_axis',(-1.,-4.02154547586854E-15,2.59568435259043E-15));
#94182=DIRECTION('center_axis',(3.49148133884313E-15,-0.241921895599899,
0.970295726275939));
#94183=DIRECTION('ref_axis',(1.,4.09441387730056E-15,-2.57751621959099E-15));
#94184=DIRECTION('center_axis',(-3.49148133884313E-15,0.241921895599899,
-0.970295726275939));
#94185=DIRECTION('ref_axis',(-1.,-4.09441387730056E-15,2.57751621959099E-15));
#94186=DIRECTION('',(0.707106781186547,0.171064612896195,-0.686102687806042));
#94187=DIRECTION('center_axis',(3.49148133884313E-15,-0.241921895599899,
0.970295726275939));
#94188=DIRECTION('ref_axis',(1.,4.06864742091163E-15,-2.58394051870279E-15));
#94189=DIRECTION('center_axis',(-3.49148133884313E-15,0.241921895599899,
-0.970295726275939));
#94190=DIRECTION('ref_axis',(-1.,-4.06864742091163E-15,2.58394051870279E-15));
#94191=DIRECTION('',(0.052335956242941,0.241590350049872,-0.968965969705292));
#94192=DIRECTION('center_axis',(-1.,2.33347368065715E-15,4.6669473613143E-15));
#94193=DIRECTION('ref_axis',(-3.50021052098572E-15,-0.970295726275939,-0.241921895599899));
#94194=DIRECTION('center_axis',(-3.49148133884313E-15,0.241921895599899,
-0.970295726275939));
#94195=DIRECTION('ref_axis',(3.46374999472545E-15,0.970295726275939,0.241921895599899));
#94196=DIRECTION('center_axis',(3.49148133884313E-15,-0.241921895599899,
0.970295726275939));
#94197=DIRECTION('ref_axis',(1.,4.23243520539629E-15,-2.54310363750708E-15));
#94198=DIRECTION('axis',(0.,0.,1.));
#94199=DIRECTION('refdir',(1.,0.,0.));
#94200=DIRECTION('axis',(0.,0.,1.));
#94201=DIRECTION('refdir',(1.,0.,0.));
#94202=DIRECTION('axis',(0.,0.,1.));
#94203=DIRECTION('refdir',(1.,0.,0.));
#94204=DIRECTION('center_axis',(-1.,0.,0.));
#94205=DIRECTION('ref_axis',(0.,0.,1.));
#94206=DIRECTION('center_axis',(0.,-1.,-6.93889390390725E-16));
#94207=DIRECTION('ref_axis',(0.,-6.93889390390725E-16,1.));
#94208=DIRECTION('center_axis',(-1.,0.,0.));
#94209=DIRECTION('ref_axis',(0.,-0.707106781186547,-0.707106781186548));
#94210=DIRECTION('center_axis',(0.,0.,-1.));
#94211=DIRECTION('ref_axis',(-1.,0.,0.));
#94212=DIRECTION('center_axis',(1.,0.,0.));
#94213=DIRECTION('ref_axis',(0.,-0.707106781186547,-0.707106781186548));
#94214=DIRECTION('center_axis',(0.,1.58603289232165E-16,1.));
#94215=DIRECTION('ref_axis',(-0.707106781186548,0.707106781186548,0.));
#94216=DIRECTION('center_axis',(0.,0.,-1.));
#94217=DIRECTION('ref_axis',(-1.,0.,0.));
#94218=DIRECTION('',(0.,-1.58603289232165E-16,-1.));
#94219=DIRECTION('',(0.,1.58603289232165E-16,1.));
#94220=DIRECTION('center_axis',(-1.,0.,0.));
#94221=DIRECTION('ref_axis',(0.,0.,1.));
#94222=DIRECTION('center_axis',(0.,-1.,2.22044604925032E-15));
#94223=DIRECTION('ref_axis',(-1.,0.,0.));
#94224=DIRECTION('center_axis',(1.,0.,0.));
#94225=DIRECTION('ref_axis',(0.,-0.707106781186547,0.707106781186548));
#94226=DIRECTION('center_axis',(-1.,0.,0.));
#94227=DIRECTION('ref_axis',(0.,-0.707106781186547,0.707106781186548));
#94228=DIRECTION('center_axis',(0.,1.,-1.70803542250024E-16));
#94229=DIRECTION('ref_axis',(-0.707106781186549,0.,-0.707106781186546));
#94230=DIRECTION('center_axis',(0.,-1.,0.));
#94231=DIRECTION('ref_axis',(-1.,0.,0.));
#94232=DIRECTION('',(0.,-1.,1.70803542250024E-16));
#94233=DIRECTION('',(0.,1.,-1.70803542250024E-16));
#94234=DIRECTION('center_axis',(-1.,0.,0.));
#94235=DIRECTION('ref_axis',(0.,0.,1.));
#94236=DIRECTION('center_axis',(0.,4.44089209850062E-15,1.));
#94237=DIRECTION('ref_axis',(-1.,0.,0.));
#94238=DIRECTION('center_axis',(1.,0.,0.));
#94239=DIRECTION('ref_axis',(0.,0.707106781186548,0.707106781186547));
#94240=DIRECTION('center_axis',(-1.,0.,0.));
#94241=DIRECTION('ref_axis',(0.,0.707106781186548,0.707106781186547));
#94242=DIRECTION('center_axis',(0.,3.17206578464331E-16,-1.));
#94243=DIRECTION('ref_axis',(-0.707106781186548,-0.707106781186548,0.));
#94244=DIRECTION('center_axis',(0.,0.,1.));
#94245=DIRECTION('ref_axis',(-1.,0.,0.));
#94246=DIRECTION('',(0.,-3.17206578464331E-16,1.));
#94247=DIRECTION('',(0.,3.17206578464331E-16,-1.));
#94248=DIRECTION('center_axis',(-1.,0.,0.));
#94249=DIRECTION('ref_axis',(0.,0.,1.));
#94250=DIRECTION('center_axis',(0.,1.,3.46944695195361E-16));
#94251=DIRECTION('ref_axis',(-1.,0.,0.));
#94252=DIRECTION('center_axis',(1.,0.,0.));
#94253=DIRECTION('ref_axis',(0.,0.707106781186548,-0.707106781186547));
#94254=DIRECTION('center_axis',(-1.,0.,0.));
#94255=DIRECTION('ref_axis',(0.,0.707106781186548,-0.707106781186547));
#94256=DIRECTION('center_axis',(0.,-1.,0.));
#94257=DIRECTION('ref_axis',(-0.707106781186548,0.,0.707106781186547));
#94258=DIRECTION('',(0.,1.,0.));
#94259=DIRECTION('',(0.,-1.,0.));
#94260=DIRECTION('center_axis',(0.,-1.,-3.17206578464331E-16));
#94261=DIRECTION('ref_axis',(0.,-3.17206578464331E-16,1.));
#94262=DIRECTION('',(-1.,0.,0.));
#94263=DIRECTION('',(3.35400044736825E-32,3.17206578464331E-16,-1.));
#94264=DIRECTION('',(-1.,0.,0.));
#94265=DIRECTION('center_axis',(-1.,0.,0.));
#94266=DIRECTION('ref_axis',(0.,2.08166817117217E-16,-1.));
#94267=DIRECTION('',(-1.,0.,0.));
#94268=DIRECTION('center_axis',(-1.,1.05735526154777E-16,0.));
#94269=DIRECTION('ref_axis',(7.70988211545248E-17,0.707106781186548,-0.707106781186547));
#94270=DIRECTION('center_axis',(0.,0.,1.));
#94271=DIRECTION('ref_axis',(0.,1.,0.));
#94272=DIRECTION('',(-1.,0.,0.));
#94273=DIRECTION('',(-1.05735526154777E-16,-1.,0.));
#94274=DIRECTION('center_axis',(-1.,0.,0.));
#94275=DIRECTION('ref_axis',(0.,-1.,3.70074341541719E-16));
#94276=DIRECTION('',(-1.,0.,0.));
#94277=DIRECTION('center_axis',(-1.,1.05735526154777E-16,0.));
#94278=DIRECTION('ref_axis',(-7.70988211545248E-17,-0.707106781186547,-0.707106781186548));
#94279=DIRECTION('center_axis',(-1.,0.,0.));
#94280=DIRECTION('ref_axis',(0.,-1.,0.));
#94281=DIRECTION('',(0.,0.,-1.));
#94282=DIRECTION('center_axis',(1.,0.,0.));
#94283=DIRECTION('ref_axis',(0.,-0.707106781186548,0.707106781186547));
#94284=DIRECTION('',(0.,-1.,0.));
#94285=DIRECTION('center_axis',(1.,0.,0.));
#94286=DIRECTION('ref_axis',(0.,0.707106781186548,0.707106781186547));
#94287=DIRECTION('',(0.,0.,1.));
#94288=DIRECTION('',(0.,-1.,0.));
#94289=DIRECTION('center_axis',(-1.,1.05735526154777E-16,0.));
#94290=DIRECTION('ref_axis',(0.,0.,1.));
#94291=DIRECTION('center_axis',(0.,-2.22044604925031E-15,1.));
#94292=DIRECTION('ref_axis',(0.,1.,2.22044604925031E-15));
#94293=DIRECTION('center_axis',(-1.,1.05735526154777E-16,0.));
#94294=DIRECTION('ref_axis',(-7.47663075563702E-17,-0.707106781186547,0.707106781186548));
#94295=DIRECTION('center_axis',(0.,-1.,2.22044604925032E-15));
#94296=DIRECTION('ref_axis',(-1.,0.,0.));
#94297=DIRECTION('center_axis',(1.,-1.05735526154777E-16,0.));
#94298=DIRECTION('ref_axis',(-9.25185853854299E-17,-0.707106781186547,0.707106781186548));
#94299=DIRECTION('center_axis',(1.05735526154777E-16,1.,-1.70803542250024E-16));
#94300=DIRECTION('ref_axis',(-0.707106781186549,0.,-0.707106781186546));
#94301=DIRECTION('center_axis',(0.,-1.,0.));
#94302=DIRECTION('ref_axis',(-1.,0.,0.));
#94303=DIRECTION('',(-1.05735526154777E-16,-1.,1.70803542250024E-16));
#94304=DIRECTION('',(1.05735526154777E-16,1.,-1.70803542250024E-16));
#94305=DIRECTION('center_axis',(-1.,1.05735526154777E-16,0.));
#94306=DIRECTION('ref_axis',(0.,0.,1.));
#94307=DIRECTION('center_axis',(0.,4.44089209850062E-15,1.));
#94308=DIRECTION('ref_axis',(-1.,0.,0.));
#94309=DIRECTION('center_axis',(1.,-1.05735526154777E-16,0.));
#94310=DIRECTION('ref_axis',(9.25185853854299E-17,0.707106781186548,0.707106781186547));
#94311=DIRECTION('center_axis',(-1.,1.05735526154777E-16,0.));
#94312=DIRECTION('ref_axis',(7.47663075563702E-17,0.707106781186548,0.707106781186547));
#94313=DIRECTION('center_axis',(3.35400044736825E-32,3.17206578464331E-16,
-1.));
#94314=DIRECTION('ref_axis',(-0.707106781186549,-0.707106781186546,0.));
#94315=DIRECTION('center_axis',(0.,0.,1.));
#94316=DIRECTION('ref_axis',(-1.,0.,0.));
#94317=DIRECTION('',(-3.35400044736825E-32,-3.17206578464331E-16,1.));
#94318=DIRECTION('',(3.35400044736825E-32,3.17206578464331E-16,-1.));
#94319=DIRECTION('center_axis',(-1.,1.05735526154777E-16,0.));
#94320=DIRECTION('ref_axis',(0.,0.,1.));
#94321=DIRECTION('center_axis',(1.80411241501587E-15,1.,-3.53883589099268E-15));
#94322=DIRECTION('ref_axis',(-1.,1.80411241501587E-15,1.11022302462515E-15));
#94323=DIRECTION('center_axis',(1.,-1.05735526154777E-16,0.));
#94324=DIRECTION('ref_axis',(7.70988211545248E-17,0.707106781186548,-0.707106781186547));
#94325=DIRECTION('center_axis',(-1.,1.05735526154777E-16,0.));
#94326=DIRECTION('ref_axis',(7.47663075563702E-17,0.707106781186548,-0.707106781186547));
#94327=DIRECTION('center_axis',(-1.05735526154777E-16,-1.,0.));
#94328=DIRECTION('ref_axis',(-0.707106781186548,0.,0.707106781186547));
#94329=DIRECTION('',(-1.05735526154777E-16,-1.,0.));
#94330=DIRECTION('center_axis',(0.,1.,-4.16333634234434E-16));
#94331=DIRECTION('ref_axis',(-1.,0.,0.));
#94332=DIRECTION('',(1.05735526154777E-16,1.,0.));
#94333=DIRECTION('center_axis',(-1.,1.05735526154777E-16,0.));
#94334=DIRECTION('ref_axis',(0.,0.,1.));
#94335=DIRECTION('center_axis',(0.,0.,-1.));
#94336=DIRECTION('ref_axis',(-1.,0.,0.));
#94337=DIRECTION('center_axis',(1.,-1.05735526154777E-16,0.));
#94338=DIRECTION('ref_axis',(-7.70988211545248E-17,-0.707106781186547,-0.707106781186548));
#94339=DIRECTION('center_axis',(-1.,1.05735526154777E-16,0.));
#94340=DIRECTION('ref_axis',(-7.47663075563702E-17,-0.707106781186547,-0.707106781186548));
#94341=DIRECTION('center_axis',(1.67700022368412E-32,1.58603289232165E-16,
1.));
#94342=DIRECTION('ref_axis',(-0.707106781186546,0.707106781186549,0.));
#94343=DIRECTION('',(-1.67700022368412E-32,-1.58603289232165E-16,-1.));
#94344=DIRECTION('',(1.67700022368412E-32,1.58603289232165E-16,1.));
#94345=DIRECTION('center_axis',(-1.,1.05735526154777E-16,0.));
#94346=DIRECTION('ref_axis',(-1.05735526154777E-16,-1.,0.));
#94347=DIRECTION('',(-1.05735526154777E-16,-1.,0.));
#94348=DIRECTION('',(0.,0.,1.));
#94349=DIRECTION('',(0.,1.,0.));
#94350=DIRECTION('',(0.,0.,-1.));
#94351=DIRECTION('center_axis',(1.,-1.05735526154777E-16,0.));
#94352=DIRECTION('ref_axis',(-7.47663075563703E-17,-0.707106781186548,0.707106781186547));
#94353=DIRECTION('',(-1.05735526154777E-16,-1.,0.));
#94354=DIRECTION('center_axis',(1.,-1.05735526154777E-16,0.));
#94355=DIRECTION('ref_axis',(7.47663075563702E-17,0.707106781186548,0.707106781186547));
#94356=DIRECTION('',(0.,0.,1.));
#94357=DIRECTION('',(0.,1.,0.));
#94358=DIRECTION('',(0.,0.,1.));
#94359=DIRECTION('',(-1.05735526154777E-16,-1.,0.));
#94360=DIRECTION('center_axis',(0.,0.,1.));
#94361=DIRECTION('ref_axis',(0.,1.,0.));
#94362=DIRECTION('',(-1.,0.,0.));
#94363=DIRECTION('',(0.,-1.,0.));
#94364=DIRECTION('',(-1.,0.,0.));
#94365=DIRECTION('center_axis',(-1.,0.,0.));
#94366=DIRECTION('ref_axis',(0.,-1.,3.70074341541719E-16));
#94367=DIRECTION('',(-1.,0.,0.));
#94368=DIRECTION('center_axis',(-1.,0.,0.));
#94369=DIRECTION('ref_axis',(0.,-0.707106781186547,-0.707106781186548));
#94370=DIRECTION('center_axis',(0.,1.,-1.58603289232165E-16));
#94371=DIRECTION('ref_axis',(0.,-1.58603289232165E-16,-1.));
#94372=DIRECTION('',(-1.,0.,0.));
#94373=DIRECTION('',(0.,1.58603289232165E-16,1.));
#94374=DIRECTION('center_axis',(-1.,0.,0.));
#94375=DIRECTION('ref_axis',(0.,2.22044604925032E-15,1.));
#94376=DIRECTION('',(-1.,0.,0.));
#94377=DIRECTION('center_axis',(-1.,0.,0.));
#94378=DIRECTION('ref_axis',(0.,-0.707106781186547,0.707106781186548));
#94379=DIRECTION('center_axis',(1.,-1.05735526154777E-16,0.));
#94380=DIRECTION('ref_axis',(0.,0.,-1.));
#94381=DIRECTION('center_axis',(2.35922392732844E-15,1.,3.46944695195361E-16));
#94382=DIRECTION('ref_axis',(0.,-3.46944695195361E-16,1.));
#94383=DIRECTION('center_axis',(1.,-1.05735526154777E-16,0.));
#94384=DIRECTION('ref_axis',(7.47663075563702E-17,0.707106781186548,-0.707106781186547));
#94385=DIRECTION('center_axis',(0.,0.,-1.));
#94386=DIRECTION('ref_axis',(1.,0.,0.));
#94387=DIRECTION('center_axis',(-3.35400044736825E-32,-3.17206578464331E-16,
1.));
#94388=DIRECTION('ref_axis',(0.707106781186549,-0.707106781186546,0.));
#94389=DIRECTION('center_axis',(0.,0.,-1.));
#94390=DIRECTION('ref_axis',(1.,0.,0.));
#94391=DIRECTION('',(-3.35400044736825E-32,-3.17206578464331E-16,1.));
#94392=DIRECTION('center_axis',(1.,-1.05735526154777E-16,0.));
#94393=DIRECTION('ref_axis',(0.,0.,-1.));
#94394=DIRECTION('center_axis',(0.,1.,1.11022302462516E-15));
#94395=DIRECTION('ref_axis',(1.,0.,0.));
#94396=DIRECTION('center_axis',(-1.,1.05735526154777E-16,0.));
#94397=DIRECTION('ref_axis',(9.25185853854299E-17,0.707106781186548,0.707106781186547));
#94398=DIRECTION('center_axis',(1.,-1.05735526154777E-16,0.));
#94399=DIRECTION('ref_axis',(7.47663075563702E-17,0.707106781186548,0.707106781186547));
#94400=DIRECTION('center_axis',(-1.05735526154777E-16,-1.,1.70803542250024E-16));
#94401=DIRECTION('ref_axis',(0.707106781186551,0.,-0.707106781186544));
#94402=DIRECTION('center_axis',(0.,1.,0.));
#94403=DIRECTION('ref_axis',(1.,0.,0.));
#94404=DIRECTION('',(1.05735526154777E-16,1.,-1.70803542250024E-16));
#94405=DIRECTION('',(-1.05735526154777E-16,-1.,1.70803542250024E-16));
#94406=DIRECTION('center_axis',(1.,-1.05735526154777E-16,0.));
#94407=DIRECTION('ref_axis',(0.,0.,-1.));
#94408=DIRECTION('center_axis',(0.,-2.22044604925031E-15,1.));
#94409=DIRECTION('ref_axis',(1.,0.,0.));
#94410=DIRECTION('center_axis',(-1.,1.05735526154777E-16,0.));
#94411=DIRECTION('ref_axis',(-9.25185853854299E-17,-0.707106781186547,0.707106781186548));
#94412=DIRECTION('center_axis',(1.,-1.05735526154777E-16,0.));
#94413=DIRECTION('ref_axis',(-7.47663075563702E-17,-0.707106781186547,0.707106781186548));
#94414=DIRECTION('center_axis',(-1.67700022368412E-32,-1.58603289232165E-16,
-1.));
#94415=DIRECTION('ref_axis',(0.707106781186549,0.707106781186546,0.));
#94416=DIRECTION('center_axis',(0.,0.,1.));
#94417=DIRECTION('ref_axis',(1.,0.,0.));
#94418=DIRECTION('',(1.67700022368412E-32,1.58603289232165E-16,1.));
#94419=DIRECTION('',(-1.67700022368412E-32,-1.58603289232165E-16,-1.));
#94420=DIRECTION('center_axis',(1.,-1.05735526154777E-16,0.));
#94421=DIRECTION('ref_axis',(0.,0.,-1.));
#94422=DIRECTION('center_axis',(-1.38777878078142E-16,-1.,2.08166817117217E-15));
#94423=DIRECTION('ref_axis',(1.,-1.38777878078144E-16,-1.11022302462515E-15));
#94424=DIRECTION('center_axis',(1.,-1.05735526154777E-16,0.));
#94425=DIRECTION('ref_axis',(-7.47663075563702E-17,-0.707106781186547,-0.707106781186548));
#94426=DIRECTION('center_axis',(1.05735526154777E-16,1.,0.));
#94427=DIRECTION('ref_axis',(0.707106781186549,0.,0.707106781186546));
#94428=DIRECTION('',(1.05735526154777E-16,1.,0.));
#94429=DIRECTION('center_axis',(0.,1.,-1.58603289232165E-16));
#94430=DIRECTION('ref_axis',(0.,-1.58603289232165E-16,-1.));
#94431=DIRECTION('',(-1.,0.,0.));
#94432=DIRECTION('center_axis',(1.,-1.05735526154777E-16,0.));
#94433=DIRECTION('ref_axis',(1.05735526154777E-16,1.,0.));
#94434=DIRECTION('',(1.05735526154777E-16,1.,0.));
#94435=DIRECTION('',(0.,0.,1.));
#94436=DIRECTION('',(0.,1.,0.));
#94437=DIRECTION('',(0.,0.,-1.));
#94438=DIRECTION('center_axis',(-1.,1.05735526154777E-16,0.));
#94439=DIRECTION('ref_axis',(7.47663075563702E-17,0.707106781186548,0.707106781186547));
#94440=DIRECTION('',(1.05735526154777E-16,1.,0.));
#94441=DIRECTION('center_axis',(-1.,1.05735526154777E-16,0.));
#94442=DIRECTION('ref_axis',(-7.47663075563703E-17,-0.707106781186548,0.707106781186547));
#94443=DIRECTION('',(0.,0.,1.));
#94444=DIRECTION('',(0.,1.,0.));
#94445=DIRECTION('',(0.,0.,1.));
#94446=DIRECTION('',(1.05735526154777E-16,1.,0.));
#94447=DIRECTION('center_axis',(1.,0.,0.));
#94448=DIRECTION('ref_axis',(0.,0.,-1.));
#94449=DIRECTION('center_axis',(0.,1.,3.46944695195361E-16));
#94450=DIRECTION('ref_axis',(0.,-3.46944695195361E-16,1.));
#94451=DIRECTION('center_axis',(1.,0.,0.));
#94452=DIRECTION('ref_axis',(0.,0.707106781186548,-0.707106781186547));
#94453=DIRECTION('center_axis',(0.,0.,-1.));
#94454=DIRECTION('ref_axis',(1.,0.,0.));
#94455=DIRECTION('center_axis',(-1.,0.,0.));
#94456=DIRECTION('ref_axis',(0.,0.707106781186548,-0.707106781186547));
#94457=DIRECTION('center_axis',(0.,-3.17206578464331E-16,1.));
#94458=DIRECTION('ref_axis',(0.707106781186548,-0.707106781186548,0.));
#94459=DIRECTION('center_axis',(0.,0.,-1.));
#94460=DIRECTION('ref_axis',(1.,0.,0.));
#94461=DIRECTION('',(0.,3.17206578464331E-16,-1.));
#94462=DIRECTION('',(0.,-3.17206578464331E-16,1.));
#94463=DIRECTION('center_axis',(1.,0.,0.));
#94464=DIRECTION('ref_axis',(0.,0.,-1.));
#94465=DIRECTION('center_axis',(0.,1.,1.11022302462516E-15));
#94466=DIRECTION('ref_axis',(1.,0.,0.));
#94467=DIRECTION('center_axis',(-1.,0.,0.));
#94468=DIRECTION('ref_axis',(0.,0.707106781186548,0.707106781186547));
#94469=DIRECTION('center_axis',(1.,0.,0.));
#94470=DIRECTION('ref_axis',(0.,0.707106781186548,0.707106781186547));
#94471=DIRECTION('center_axis',(0.,-1.,1.70803542250024E-16));
#94472=DIRECTION('ref_axis',(0.707106781186549,0.,-0.707106781186546));
#94473=DIRECTION('center_axis',(0.,1.,0.));
#94474=DIRECTION('ref_axis',(1.,0.,0.));
#94475=DIRECTION('',(0.,1.,-1.70803542250024E-16));
#94476=DIRECTION('',(0.,-1.,1.70803542250024E-16));
#94477=DIRECTION('center_axis',(1.,0.,0.));
#94478=DIRECTION('ref_axis',(0.,0.,-1.));
#94479=DIRECTION('center_axis',(0.,-2.22044604925031E-15,1.));
#94480=DIRECTION('ref_axis',(1.,0.,0.));
#94481=DIRECTION('center_axis',(1.,0.,0.));
#94482=DIRECTION('ref_axis',(0.,-0.707106781186547,0.707106781186548));
#94483=DIRECTION('center_axis',(0.,-1.58603289232165E-16,-1.));
#94484=DIRECTION('ref_axis',(0.707106781186548,0.707106781186548,0.));
#94485=DIRECTION('center_axis',(0.,0.,1.));
#94486=DIRECTION('ref_axis',(1.,0.,0.));
#94487=DIRECTION('',(0.,-1.58603289232165E-16,-1.));
#94488=DIRECTION('center_axis',(1.,0.,0.));
#94489=DIRECTION('ref_axis',(0.,0.,-1.));
#94490=DIRECTION('center_axis',(0.,-1.,-6.93889390390725E-16));
#94491=DIRECTION('ref_axis',(1.,0.,0.));
#94492=DIRECTION('center_axis',(1.,0.,0.));
#94493=DIRECTION('ref_axis',(0.,-0.707106781186547,-0.707106781186548));
#94494=DIRECTION('center_axis',(0.,1.,0.));
#94495=DIRECTION('ref_axis',(0.707106781186548,0.,0.707106781186547));
#94496=DIRECTION('',(0.,1.,0.));
#94497=DIRECTION('center_axis',(-1.,0.,0.));
#94498=DIRECTION('ref_axis',(0.,2.08166817117217E-16,-1.));
#94499=DIRECTION('',(-1.,0.,0.));
#94500=DIRECTION('center_axis',(1.,0.,0.));
#94501=DIRECTION('ref_axis',(0.,1.,0.));
#94502=DIRECTION('',(0.,0.,-1.));
#94503=DIRECTION('center_axis',(-1.,0.,0.));
#94504=DIRECTION('ref_axis',(0.,0.707106781186548,0.707106781186547));
#94505=DIRECTION('',(0.,1.,0.));
#94506=DIRECTION('center_axis',(-1.,0.,0.));
#94507=DIRECTION('ref_axis',(0.,-0.707106781186548,0.707106781186547));
#94508=DIRECTION('',(0.,0.,1.));
#94509=DIRECTION('',(0.,1.,0.));
#94510=DIRECTION('center_axis',(0.,0.,1.));
#94511=DIRECTION('ref_axis',(0.707106781186548,-0.707106781186548,0.));
#94512=DIRECTION('center_axis',(0.,0.,1.));
#94513=DIRECTION('ref_axis',(0.707106781186548,-0.707106781186548,0.));
#94514=DIRECTION('center_axis',(0.,0.,-1.));
#94515=DIRECTION('ref_axis',(1.,0.,0.));
#94516=DIRECTION('',(0.,0.,-1.));
#94517=DIRECTION('center_axis',(-1.,0.,0.));
#94518=DIRECTION('ref_axis',(0.,0.,1.));
#94519=DIRECTION('center_axis',(0.,-1.,0.));
#94520=DIRECTION('ref_axis',(1.,0.,0.));
#94521=DIRECTION('center_axis',(1.,0.,0.));
#94522=DIRECTION('ref_axis',(0.,-0.707106781186548,0.707106781186547));
#94523=DIRECTION('center_axis',(0.,1.,0.));
#94524=DIRECTION('ref_axis',(0.707106781186546,0.,0.707106781186549));
#94525=DIRECTION('center_axis',(0.,-1.,-1.11022302462516E-15));
#94526=DIRECTION('ref_axis',(1.,0.,0.));
#94527=DIRECTION('',(0.,-1.,0.));
#94528=DIRECTION('center_axis',(-1.,0.,0.));
#94529=DIRECTION('ref_axis',(0.,0.,1.));
#94530=DIRECTION('center_axis',(0.,0.,1.));
#94531=DIRECTION('ref_axis',(1.,0.,0.));
#94532=DIRECTION('center_axis',(1.,0.,0.));
#94533=DIRECTION('ref_axis',(0.,0.707106781186548,0.707106781186548));
#94534=DIRECTION('center_axis',(0.,0.,1.));
#94535=DIRECTION('ref_axis',(0.707106781186548,0.707106781186548,0.));
#94536=DIRECTION('center_axis',(0.,0.,1.));
#94537=DIRECTION('ref_axis',(0.707106781186548,0.707106781186548,0.));
#94538=DIRECTION('',(0.,0.,1.));
#94539=DIRECTION('center_axis',(0.,0.,1.));
#94540=DIRECTION('ref_axis',(1.,0.,0.));
#94541=DIRECTION('',(1.,0.,0.));
#94542=DIRECTION('center_axis',(0.,0.,1.));
#94543=DIRECTION('ref_axis',(-0.707106781186548,-0.707106781186548,0.));
#94544=DIRECTION('center_axis',(0.,0.,1.));
#94545=DIRECTION('ref_axis',(-0.707106781186548,0.707106781186548,0.));
#94546=DIRECTION('',(-1.,0.,0.));
#94547=DIRECTION('center_axis',(0.,0.,-1.));
#94548=DIRECTION('ref_axis',(1.,0.,0.));
#94549=DIRECTION('center_axis',(-1.05735526154777E-16,-1.,0.));
#94550=DIRECTION('ref_axis',(0.707106781186544,0.,0.707106781186551));
#94551=DIRECTION('center_axis',(0.,-1.,1.11022302462516E-15));
#94552=DIRECTION('ref_axis',(1.,0.,0.));
#94553=DIRECTION('',(-1.05735526154777E-16,-1.,0.));
#94554=DIRECTION('center_axis',(0.,1.,0.));
#94555=DIRECTION('ref_axis',(0.,0.,1.));
#94556=DIRECTION('center_axis',(-1.,1.05735526154777E-16,0.));
#94557=DIRECTION('ref_axis',(0.,0.,1.));
#94558=DIRECTION('center_axis',(0.,0.,1.));
#94559=DIRECTION('ref_axis',(0.,-1.,0.));
#94560=DIRECTION('center_axis',(1.,-1.05735526154777E-16,0.));
#94561=DIRECTION('ref_axis',(-6.93889390390724E-17,-0.707106781186548,0.707106781186547));
#94562=DIRECTION('center_axis',(0.,0.,-1.));
#94563=DIRECTION('ref_axis',(0.707106781186549,-0.707106781186546,0.));
#94564=DIRECTION('center_axis',(0.,0.,1.));
#94565=DIRECTION('ref_axis',(0.,-1.,0.));
#94566=DIRECTION('',(0.,0.,-1.));
#94567=DIRECTION('center_axis',(0.,-1.,0.));
#94568=DIRECTION('ref_axis',(0.,0.,-1.));
#94569=DIRECTION('center_axis',(-1.,0.,1.11022302462516E-15));
#94570=DIRECTION('ref_axis',(0.,-1.,0.));
#94571=DIRECTION('center_axis',(1.00929365875014E-16,1.,0.));
#94572=DIRECTION('ref_axis',(-1.,0.,-5.55111512312578E-16));
#94573=DIRECTION('center_axis',(0.,1.,0.));
#94574=DIRECTION('ref_axis',(-0.707106781186548,0.,-0.707106781186547));
#94575=DIRECTION('center_axis',(0.,-1.,0.));
#94576=DIRECTION('ref_axis',(-0.707106781186548,0.,-0.707106781186547));
#94577=DIRECTION('center_axis',(1.,0.,0.));
#94578=DIRECTION('ref_axis',(0.,-0.707106781186548,0.707106781186547));
#94579=DIRECTION('',(1.,0.,0.));
#94580=DIRECTION('center_axis',(-1.,0.,1.11022302462516E-15));
#94581=DIRECTION('ref_axis',(0.,-1.,0.));
#94582=DIRECTION('',(-1.,1.00929365875014E-16,0.));
#94583=DIRECTION('center_axis',(0.,-1.,0.));
#94584=DIRECTION('ref_axis',(0.,0.,-1.));
#94585=DIRECTION('center_axis',(0.,-1.,0.));
#94586=DIRECTION('ref_axis',(0.707106781186548,0.,-0.707106781186547));
#94587=DIRECTION('center_axis',(-1.11022302462516E-15,0.,-1.));
#94588=DIRECTION('ref_axis',(0.,-1.,0.));
#94589=DIRECTION('center_axis',(0.,1.,0.));
#94590=DIRECTION('ref_axis',(0.707106781186548,0.,-0.707106781186547));
#94591=DIRECTION('center_axis',(1.00929365875014E-16,1.,0.));
#94592=DIRECTION('ref_axis',(3.70074341541719E-16,0.,-1.));
#94593=DIRECTION('center_axis',(0.,0.,1.));
#94594=DIRECTION('ref_axis',(-0.707106781186548,-0.707106781186548,0.));
#94595=DIRECTION('center_axis',(0.,0.,-1.));
#94596=DIRECTION('ref_axis',(0.,-1.,0.));
#94597=DIRECTION('',(0.,0.,1.));
#94598=DIRECTION('center_axis',(1.,-1.05735526154777E-16,0.));
#94599=DIRECTION('ref_axis',(0.,0.,-1.));
#94600=DIRECTION('center_axis',(0.,-1.,0.));
#94601=DIRECTION('ref_axis',(0.,0.,1.));
#94602=DIRECTION('center_axis',(-1.,1.05735526154777E-16,0.));
#94603=DIRECTION('ref_axis',(-6.93889390390724E-17,-0.707106781186548,0.707106781186547));
#94604=DIRECTION('center_axis',(1.05735526154777E-16,1.,0.));
#94605=DIRECTION('ref_axis',(-0.707106781186544,0.,0.707106781186551));
#94606=DIRECTION('center_axis',(0.,-1.,0.));
#94607=DIRECTION('ref_axis',(0.,0.,1.));
#94608=DIRECTION('',(1.05735526154777E-16,1.,0.));
#94609=DIRECTION('center_axis',(1.,-1.05735526154777E-16,0.));
#94610=DIRECTION('ref_axis',(0.,0.,-1.));
#94611=DIRECTION('center_axis',(0.,0.,1.));
#94612=DIRECTION('ref_axis',(0.,1.,0.));
#94613=DIRECTION('center_axis',(-1.,1.05735526154777E-16,0.));
#94614=DIRECTION('ref_axis',(6.93889390390724E-17,0.707106781186548,0.707106781186548));
#94615=DIRECTION('center_axis',(0.,0.,-1.));
#94616=DIRECTION('ref_axis',(-0.707106781186549,0.707106781186546,0.));
#94617=DIRECTION('center_axis',(0.,0.,1.));
#94618=DIRECTION('ref_axis',(0.,1.,0.));
#94619=DIRECTION('',(0.,0.,-1.));
#94620=DIRECTION('center_axis',(0.,1.,0.));
#94621=DIRECTION('ref_axis',(0.,0.,1.));
#94622=DIRECTION('center_axis',(1.,0.,1.11022302462516E-15));
#94623=DIRECTION('ref_axis',(0.,1.,0.));
#94624=DIRECTION('center_axis',(0.,-1.,0.));
#94625=DIRECTION('ref_axis',(3.70074341541719E-16,0.,-1.));
#94626=DIRECTION('center_axis',(0.,-1.,0.));
#94627=DIRECTION('ref_axis',(0.707106781186548,0.,-0.707106781186547));
#94628=DIRECTION('center_axis',(0.,1.,0.));
#94629=DIRECTION('ref_axis',(0.707106781186548,0.,-0.707106781186547));
#94630=DIRECTION('center_axis',(-1.,0.,0.));
#94631=DIRECTION('ref_axis',(0.,0.707106781186548,0.707106781186547));
#94632=DIRECTION('',(-1.,0.,0.));
#94633=DIRECTION('center_axis',(1.,0.,0.));
#94634=DIRECTION('ref_axis',(0.,1.,0.));
#94635=DIRECTION('',(1.,0.,0.));
#94636=DIRECTION('center_axis',(0.,1.,0.));
#94637=DIRECTION('ref_axis',(0.,0.,1.));
#94638=DIRECTION('center_axis',(0.,1.,0.));
#94639=DIRECTION('ref_axis',(-0.707106781186547,0.,-0.707106781186548));
#94640=DIRECTION('center_axis',(0.,0.,-1.));
#94641=DIRECTION('ref_axis',(0.,1.,0.));
#94642=DIRECTION('center_axis',(0.,-1.,0.));
#94643=DIRECTION('ref_axis',(-0.707106781186547,0.,-0.707106781186548));
#94644=DIRECTION('center_axis',(0.,-1.,0.));
#94645=DIRECTION('ref_axis',(-1.,0.,-5.55111512312578E-16));
#94646=DIRECTION('center_axis',(0.,0.,1.));
#94647=DIRECTION('ref_axis',(0.707106781186548,0.707106781186548,0.));
#94648=DIRECTION('center_axis',(0.,0.,-1.));
#94649=DIRECTION('ref_axis',(2.22044604925031E-15,1.,0.));
#94650=DIRECTION('',(0.,0.,1.));
#94651=DIRECTION('center_axis',(-1.,1.05735526154777E-16,0.));
#94652=DIRECTION('ref_axis',(0.,0.,1.));
#94653=DIRECTION('center_axis',(1.,-1.05735526154777E-16,0.));
#94654=DIRECTION('ref_axis',(6.93889390390724E-17,0.707106781186548,0.707106781186548));
#94655=DIRECTION('center_axis',(-1.,0.,0.));
#94656=DIRECTION('ref_axis',(0.,1.11022302462516E-15,1.));
#94657=DIRECTION('',(-1.,0.,0.));
#94658=DIRECTION('',(-1.,0.,0.));
#94659=DIRECTION('center_axis',(0.,-1.,0.));
#94660=DIRECTION('ref_axis',(1.,0.,0.));
#94661=DIRECTION('',(-1.,0.,0.));
#94662=DIRECTION('',(0.,0.,1.));
#94663=DIRECTION('center_axis',(-1.,0.,0.));
#94664=DIRECTION('ref_axis',(0.,1.11022302462516E-15,1.));
#94665=DIRECTION('',(-1.,0.,0.));
#94666=DIRECTION('center_axis',(-1.,0.,0.));
#94667=DIRECTION('ref_axis',(0.,-0.707106781186548,0.707106781186547));
#94668=DIRECTION('center_axis',(0.,0.,1.));
#94669=DIRECTION('ref_axis',(1.,0.,0.));
#94670=DIRECTION('',(-1.,0.,0.));
#94671=DIRECTION('',(0.,1.,0.));
#94672=DIRECTION('center_axis',(0.,1.,0.));
#94673=DIRECTION('ref_axis',(3.70074341541719E-16,0.,-1.));
#94674=DIRECTION('center_axis',(0.,1.,0.));
#94675=DIRECTION('ref_axis',(-1.,0.,-5.55111512312578E-16));
#94676=DIRECTION('center_axis',(0.,0.,1.));
#94677=DIRECTION('ref_axis',(-0.707106781186548,0.707106781186548,0.));
#94678=DIRECTION('center_axis',(0.,0.,-1.));
#94679=DIRECTION('ref_axis',(-1.,0.,0.));
#94680=DIRECTION('',(0.,0.,-1.));
#94681=DIRECTION('center_axis',(1.,0.,0.));
#94682=DIRECTION('ref_axis',(0.,0.,-1.));
#94683=DIRECTION('center_axis',(0.,1.,0.));
#94684=DIRECTION('ref_axis',(-1.,0.,0.));
#94685=DIRECTION('center_axis',(-1.,0.,0.));
#94686=DIRECTION('ref_axis',(0.,0.707106781186548,0.707106781186548));
#94687=DIRECTION('center_axis',(0.,-1.,0.));
#94688=DIRECTION('ref_axis',(-0.707106781186546,0.,0.707106781186549));
#94689=DIRECTION('center_axis',(0.,1.,0.));
#94690=DIRECTION('ref_axis',(-1.,0.,0.));
#94691=DIRECTION('center_axis',(1.,0.,0.));
#94692=DIRECTION('ref_axis',(0.,0.,-1.));
#94693=DIRECTION('center_axis',(0.,0.,1.));
#94694=DIRECTION('ref_axis',(-1.,0.,0.));
#94695=DIRECTION('center_axis',(0.,0.,1.));
#94696=DIRECTION('ref_axis',(-0.707106781186548,-0.707106781186548,0.));
#94697=DIRECTION('center_axis',(0.,1.,0.));
#94698=DIRECTION('ref_axis',(-1.,0.,0.));
#94699=DIRECTION('',(-1.,0.,0.));
#94700=DIRECTION('',(-1.,0.,0.));
#94701=DIRECTION('center_axis',(0.,-1.70803542250024E-16,-1.));
#94702=DIRECTION('ref_axis',(0.,-1.,1.70803542250024E-16));
#94703=DIRECTION('',(-1.,0.,0.));
#94704=DIRECTION('center_axis',(0.,-1.70803542250024E-16,-1.));
#94705=DIRECTION('ref_axis',(0.,-1.,1.70803542250024E-16));
#94706=DIRECTION('',(-1.,0.,0.));
#94707=DIRECTION('',(-1.,0.,0.));
#94708=DIRECTION('center_axis',(-1.,0.,0.));
#94709=DIRECTION('ref_axis',(0.,2.22044604925032E-15,1.));
#94710=DIRECTION('center_axis',(-1.,0.,0.));
#94711=DIRECTION('ref_axis',(0.,1.,-2.22044604925032E-15));
#94712=DIRECTION('',(-1.,0.,0.));
#94713=DIRECTION('center_axis',(0.,-1.,-3.17206578464331E-16));
#94714=DIRECTION('ref_axis',(0.,-3.17206578464331E-16,1.));
#94715=DIRECTION('center_axis',(-1.,0.,0.));
#94716=DIRECTION('ref_axis',(0.,1.,-1.11022302462516E-15));
#94717=DIRECTION('center_axis',(-1.,0.,0.));
#94718=DIRECTION('ref_axis',(0.,1.,-2.22044604925032E-15));
#94719=DIRECTION('center_axis',(-1.,0.,0.));
#94720=DIRECTION('ref_axis',(0.,1.,-1.11022302462516E-15));
#94721=DIRECTION('',(-1.,0.,0.));
#94722=DIRECTION('center_axis',(0.,1.,0.));
#94723=DIRECTION('ref_axis',(3.70074341541719E-16,0.,-1.));
#94724=DIRECTION('center_axis',(0.,1.,0.));
#94725=DIRECTION('ref_axis',(-1.,0.,-5.55111512312578E-16));
#94726=DIRECTION('center_axis',(1.00929365875014E-16,1.,0.));
#94727=DIRECTION('ref_axis',(-1.,1.00929365875014E-16,0.));
#94728=DIRECTION('',(0.,0.,1.));
#94729=DIRECTION('',(-1.,1.00929365875014E-16,0.));
#94730=DIRECTION('',(0.,0.,1.));
#94731=DIRECTION('center_axis',(0.,0.,1.));
#94732=DIRECTION('ref_axis',(-2.22044604925032E-15,1.,0.));
#94733=DIRECTION('center_axis',(0.,0.,-1.));
#94734=DIRECTION('ref_axis',(-2.22044604925032E-15,1.,0.));
#94735=DIRECTION('',(0.,0.,1.));
#94736=DIRECTION('center_axis',(0.,0.,1.));
#94737=DIRECTION('ref_axis',(0.,-1.,0.));
#94738=DIRECTION('center_axis',(0.,0.,-1.));
#94739=DIRECTION('ref_axis',(0.,-1.,0.));
#94740=DIRECTION('center_axis',(0.,0.,1.));
#94741=DIRECTION('ref_axis',(1.,0.,0.));
#94742=DIRECTION('center_axis',(0.,0.,1.));
#94743=DIRECTION('ref_axis',(1.,0.,0.));
#94744=DIRECTION('center_axis',(0.,0.,-1.));
#94745=DIRECTION('ref_axis',(1.,0.,0.));
#94746=DIRECTION('',(0.,0.,-1.));
#94747=DIRECTION('center_axis',(0.,0.,1.));
#94748=DIRECTION('ref_axis',(1.,0.,0.));
#94749=DIRECTION('center_axis',(0.,0.,-1.));
#94750=DIRECTION('ref_axis',(-1.,-6.66133814775092E-15,0.));
#94751=DIRECTION('center_axis',(0.,0.,-1.));
#94752=DIRECTION('ref_axis',(1.,6.66133814775092E-15,0.));
#94753=DIRECTION('',(1.,0.,0.));
#94754=DIRECTION('center_axis',(0.,0.,1.));
#94755=DIRECTION('ref_axis',(-1.,-6.66133814775092E-15,0.));
#94756=DIRECTION('center_axis',(0.,0.,1.));
#94757=DIRECTION('ref_axis',(1.,6.66133814775092E-15,0.));
#94758=DIRECTION('',(0.,0.,1.));
#94759=DIRECTION('center_axis',(0.,-1.,0.));
#94760=DIRECTION('ref_axis',(1.,0.,0.));
#94761=DIRECTION('',(0.998134798421867,-6.93889390390723E-18,-0.061048539534857));
#94762=DIRECTION('',(1.38777878078145E-17,-1.,3.05745012640912E-16));
#94763=DIRECTION('',(0.,0.,1.));
#94764=DIRECTION('',(1.,0.,0.));
#94765=DIRECTION('axis',(0.,0.,1.));
#94766=DIRECTION('refdir',(1.,0.,0.));
#94767=DIRECTION('center_axis',(0.,-4.71844785465692E-15,-1.));
#94768=DIRECTION('ref_axis',(1.,0.,0.));
#94769=DIRECTION('center_axis',(0.,4.71844785465692E-15,1.));
#94770=DIRECTION('ref_axis',(-0.393932788888431,0.919139248339762,5.30693641933726E-15));
#94771=DIRECTION('center_axis',(0.,2.44249065417534E-15,1.));
#94772=DIRECTION('ref_axis',(-1.,1.12184648294525E-14,1.97692347565005E-16));
#94773=DIRECTION('center_axis',(2.14516608572242E-16,5.55111512312578E-15,
-1.));
#94774=DIRECTION('ref_axis',(-0.393932788888431,0.919139248339762,5.30693641933726E-15));
#94775=DIRECTION('',(-2.14516608572242E-16,-5.55111512312578E-15,1.));
#94776=DIRECTION('center_axis',(-5.24765265127545E-17,-4.71844785465692E-15,
-1.));
#94777=DIRECTION('ref_axis',(-0.393932788888431,0.919139248339762,5.30693641933726E-15));
#94778=DIRECTION('center_axis',(5.24765265127545E-17,4.71844785465692E-15,
1.));
#94779=DIRECTION('ref_axis',(-1.,-3.88975880804266E-17,5.24765265127547E-17));
#94780=DIRECTION('center_axis',(-1.72685869900658E-14,-1.5709655798446E-14,
-1.));
#94781=DIRECTION('ref_axis',(-3.82209492942648E-16,-1.,1.57661415838842E-14));
#94782=DIRECTION('center_axis',(0.,3.38618022510673E-15,1.));
#94783=DIRECTION('ref_axis',(-1.,2.13861733264333E-15,-3.17815972494694E-16));
#94784=DIRECTION('',(1.72685869900658E-14,1.5709655798446E-14,1.));
#94785=DIRECTION('center_axis',(0.,-1.83186799063151E-15,-1.));
#94786=DIRECTION('ref_axis',(-1.,-2.13861733264333E-15,3.17815972494694E-16));
#94787=DIRECTION('center_axis',(0.,-1.83186799063151E-15,-1.));
#94788=DIRECTION('ref_axis',(-1.,-2.13861733264333E-15,3.17815972494694E-16));
#94789=DIRECTION('center_axis',(0.,3.38618022510673E-15,1.));
#94790=DIRECTION('ref_axis',(-1.,2.13861733264333E-15,-3.17815972494694E-16));
#94791=DIRECTION('center_axis',(0.675412990399862,0.737439683524253,-7.45839586868691E-5));
#94792=DIRECTION('ref_axis',(2.99356899112692E-5,7.3721289769841E-5,0.999999996834513));
#94793=DIRECTION('center_axis',(-4.50649942482037E-16,1.27675647831893E-15,
1.));
#94794=DIRECTION('ref_axis',(1.,-3.340387978399E-16,4.54922040950189E-16));
#94795=DIRECTION('center_axis',(-2.11574117925166E-16,-1.,1.27675647831893E-15));
#94796=DIRECTION('ref_axis',(-1.,2.11574117925165E-16,-4.26489413390803E-16));
#94797=DIRECTION('',(1.04862355358145E-11,1.11777254119261E-12,-1.));
#94798=DIRECTION('',(-1.60445133881308E-13,5.14033260401447E-14,1.));
#94799=DIRECTION('center_axis',(1.55800342276372E-16,1.0547118733939E-15,
1.));
#94800=DIRECTION('ref_axis',(1.,1.15485111903944E-16,-1.62439034500625E-16));
#94801=DIRECTION('center_axis',(2.3794979181868E-16,-1.,1.0547118733939E-15));
#94802=DIRECTION('ref_axis',(-1.,-2.3794979181868E-16,1.5527260650795E-16));
#94803=DIRECTION('center_axis',(0.,-4.27435864480685E-15,-1.));
#94804=DIRECTION('ref_axis',(1.,0.,0.));
#94805=DIRECTION('center_axis',(2.83183196773017E-16,-4.71844785465692E-15,
-1.));
#94806=DIRECTION('ref_axis',(1.,-2.09906106051016E-16,2.83183196773018E-16));
#94807=DIRECTION('center_axis',(0.,0.,1.));
#94808=DIRECTION('ref_axis',(-1.,9.13826255842427E-15,4.56076840768471E-16));
#94809=DIRECTION('center_axis',(-1.85367847715898E-17,-5.55111512312578E-16,
1.));
#94810=DIRECTION('ref_axis',(0.955863246106967,0.293811937711612,1.72994153437979E-16));
#94811=DIRECTION('center_axis',(0.,1.01030295240889E-14,1.));
#94812=DIRECTION('ref_axis',(-1.,1.96214669119805E-15,1.4544174094496E-15));
#94813=DIRECTION('',(0.326924484433247,0.100489601046919,-0.939692620785907));
#94814=DIRECTION('center_axis',(0.,3.83026943495679E-15,1.));
#94815=DIRECTION('ref_axis',(-1.,0.,0.));
#94816=DIRECTION('axis',(0.,0.,1.));
#94817=DIRECTION('refdir',(1.,0.,0.));
#94818=DIRECTION('axis',(0.,0.,1.));
#94819=DIRECTION('refdir',(1.,0.,0.));
#94820=DIRECTION('center_axis',(-2.06543046554764E-11,6.2049870797054E-10,
-1.));
#94821=DIRECTION('ref_axis',(-0.000283291463226387,0.999999959872973,6.2050449545424E-10));
#94822=DIRECTION('center_axis',(2.0656248846812E-11,-6.20498957770721E-10,
1.));
#94823=DIRECTION('ref_axis',(0.99999998837319,-0.000152491376341439,-2.07508695646808E-11));
#94824=DIRECTION('',(0.606941578909285,-0.0282491352533454,0.794244235829598));
#94825=DIRECTION('center_axis',(-2.46078960160212E-12,-8.38495939348149E-14,
-1.));
#94826=DIRECTION('ref_axis',(-0.000283291449447964,0.999999959872977,-8.27228414558223E-14));
#94827=DIRECTION('center_axis',(-0.794225026275017,-0.0145567763805172,
0.607449345953929));
#94828=DIRECTION('ref_axis',(0.0116923046238483,-0.999894021721867,-0.00867383061015054));
#94829=DIRECTION('center_axis',(0.607514787301971,-9.26406612020702E-5,
0.79430836243058));
#94830=DIRECTION('ref_axis',(-0.785983855483622,0.144327150859845,0.601164746507794));
#94831=DIRECTION('center_axis',(-0.607514787301967,9.2640661214255E-5,-0.794308362430582));
#94832=DIRECTION('ref_axis',(-0.779054868878087,0.194964402022557,0.595871121318472));
#94833=DIRECTION('center_axis',(-2.46078960160212E-12,-8.38495939348149E-14,
-1.));
#94834=DIRECTION('ref_axis',(-0.999999988373216,0.00015249120207136,2.46086646162065E-12));
#94835=DIRECTION('',(-0.60751478687767,9.26407048859445E-5,-0.794308362755094));
#94836=DIRECTION('center_axis',(2.04126843466462E-11,3.98641425425339E-10,
1.));
#94837=DIRECTION('ref_axis',(0.00028329146202381,-0.999999959872973,3.98635599809275E-10));
#94838=DIRECTION('',(3.71078626160148E-12,9.12898556748587E-11,1.));
#94839=DIRECTION('center_axis',(2.04690812910524E-11,3.98857474825931E-10,
1.));
#94840=DIRECTION('ref_axis',(0.865357877741851,0.501154410765903,-2.17602263361806E-10));
#94841=DIRECTION('',(-4.3138727764654E-8,2.95569275166052E-8,-0.999999999999999));
#94842=DIRECTION('center_axis',(-0.569575777302365,-0.821938822057168,8.18882264808085E-5));
#94843=DIRECTION('ref_axis',(-0.810066138427758,0.561331531486241,-0.169410044365889));
#94844=DIRECTION('center_axis',(-2.0767287845988E-11,6.20718004773479E-10,
-1.));
#94845=DIRECTION('ref_axis',(0.996286428188715,0.086100830466213,3.27541774566548E-11));
#94846=DIRECTION('center_axis',(-0.996631102893681,-0.0820148673028299,
7.9285714966338E-5));
#94847=DIRECTION('ref_axis',(0.0820148725514411,-0.996631103471073,6.53789079712169E-5));
#94848=DIRECTION('center_axis',(-0.940702428006622,-0.0433959362279874,
-0.336445738063872));
#94849=DIRECTION('ref_axis',(0.337503267400915,-0.219748187748611,-0.91531539835999));
#94850=DIRECTION('center_axis',(2.04134888246582E-11,3.98644006693871E-10,
1.));
#94851=DIRECTION('ref_axis',(0.000283291462023808,-0.999999959872973,3.98638128660415E-10));
#94852=DIRECTION('',(-1.55368867771344E-11,-3.40951089583541E-11,1.));
#94853=DIRECTION('center_axis',(2.04690476807851E-11,3.98216237762483E-10,
1.));
#94854=DIRECTION('ref_axis',(0.866691389764533,-0.498844700190372,1.80907665395003E-10));
#94855=DIRECTION('',(9.82338356687353E-9,1.17102401275826E-7,-0.999999999999993));
#94856=DIRECTION('center_axis',(-0.996607797495677,0.0822975774899887,8.19151676704002E-5));
#94857=DIRECTION('ref_axis',(0.081094192334743,0.982203657947047,-0.16940987658639));
#94858=DIRECTION('center_axis',(-2.07672375390072E-11,6.21140167078593E-10,
-1.));
#94859=DIRECTION('ref_axis',(0.865404627218833,-0.501073678402919,-3.29209098247304E-10));
#94860=DIRECTION('center_axis',(-0.56934282683969,0.822100200245667,7.92604863136814E-5));
#94861=DIRECTION('ref_axis',(-0.822100198098442,-0.569342831677562,6.56039539762417E-5));
#94862=DIRECTION('center_axis',(-2.04173641969035E-11,-3.98638677623353E-10,
-1.));
#94863=DIRECTION('ref_axis',(-0.000283291462023815,0.999999959872973,-3.98632895582432E-10));
#94864=DIRECTION('center_axis',(-2.03024977472183E-11,-3.98435284765242E-10,
-1.));
#94865=DIRECTION('ref_axis',(-0.422480053498529,0.906372221769776,-3.52553242610229E-10));
#94866=DIRECTION('center_axis',(2.04135588641186E-11,3.99087901614692E-10,
1.));
#94867=DIRECTION('ref_axis',(0.000283291462023284,-0.999999959872973,3.99082090103913E-10));
#94868=DIRECTION('center_axis',(-2.20662813325487E-10,6.20448775690008E-10,
-1.));
#94869=DIRECTION('ref_axis',(0.865358015807948,0.501154172363088,1.1998817283472E-10));
#94870=DIRECTION('center_axis',(0.997519030617672,0.0703973178162357,3.4638983510164E-5));
#94871=DIRECTION('ref_axis',(0.0160723274010062,-0.228221375287878,0.973476596613203));
#94872=DIRECTION('',(-1.02691043168956E-11,3.61190508613163E-10,1.));
#94873=DIRECTION('center_axis',(2.04690476807851E-11,3.98432120629621E-10,
1.));
#94874=DIRECTION('ref_axis',(0.996299844576863,0.0859454460464214,-5.4636731646819E-11));
#94875=DIRECTION('',(-3.13034348442542E-11,-3.51879414495215E-10,-1.));
#94876=DIRECTION('center_axis',(2.0425478149122E-11,3.95661003960157E-10,
1.));
#94877=DIRECTION('ref_axis',(0.000283291462027328,-0.999999959872973,3.95655110102658E-10));
#94878=DIRECTION('',(-1.76567267751171E-11,-1.71543419469344E-10,1.));
#94879=DIRECTION('center_axis',(2.04256954232374E-11,3.95661226004762E-10,
1.));
#94880=DIRECTION('ref_axis',(0.000152490585051053,0.999999988373311,-3.95664244633002E-10));
#94881=DIRECTION('',(-4.17363546639793E-10,-3.85195626506629E-10,-1.));
#94882=DIRECTION('center_axis',(2.04256954232374E-11,3.95661226004762E-10,
1.));
#94883=DIRECTION('ref_axis',(0.000152490585004176,0.999999988373311,-3.95664278465025E-10));
#94884=DIRECTION('',(4.16756090748649E-10,3.73150790267118E-10,1.));
#94885=DIRECTION('center_axis',(2.04256954232374E-11,3.95661226004762E-10,
1.));
#94886=DIRECTION('ref_axis',(0.000152490585049358,0.999999988373311,-3.95664312296158E-10));
#94887=DIRECTION('',(0.00588177816334585,0.317092220045947,0.948376469906318));
#94888=DIRECTION('',(-1.46076795104477E-11,8.08687516951068E-11,-1.));
#94889=DIRECTION('',(0.0458218325107018,-0.998949628192213,-1.47339807021751E-9));
#94890=DIRECTION('center_axis',(1.37316642865454E-10,-1.46751041874005E-9,
1.));
#94891=DIRECTION('ref_axis',(0.998923540803241,-0.0463870631654604,-2.05242324871624E-10));
#94892=DIRECTION('',(-0.998937641493834,-0.046082408864302,-2.79978973338757E-11));
#94893=DIRECTION('',(0.999999988373315,-0.000152490556693867,-7.03348657093983E-12));
#94894=DIRECTION('center_axis',(0.0460824088645089,-0.998937641493824,-1.70709085756116E-10));
#94895=DIRECTION('ref_axis',(0.998937641493824,0.0460824088645089,2.79481288372602E-11));
#94896=DIRECTION('',(1.40830591632834E-11,-8.09423283953947E-11,1.));
#94897=DIRECTION('center_axis',(-0.913441668197978,0.000139291015930562,
-0.40696965414845));
#94898=DIRECTION('ref_axis',(0.397495602611222,-0.214210789311071,-0.892250516193445));
#94899=DIRECTION('center_axis',(0.913436952175494,-0.000101049130299055,
0.406980250367777));
#94900=DIRECTION('ref_axis',(0.000124556882744185,0.999999991753927,-3.12686667708793E-5));
#94901=DIRECTION('',(0.913442908688772,-0.000139074889663748,0.406966869934605));
#94902=DIRECTION('center_axis',(-0.905968680626381,0.000138151574881784,
-0.423344694827083));
#94903=DIRECTION('ref_axis',(0.413645869476443,-0.212537865507265,-0.885282299829096));
#94904=DIRECTION('',(0.90598837377376,-0.000138154763851983,0.423302548421386));
#94905=DIRECTION('',(-0.865412145594863,-0.501060669723254,0.000153340734674476));
#94906=DIRECTION('center_axis',(-0.000683758644390885,0.00113803249171673,
0.999999118677694));
#94907=DIRECTION('ref_axis',(-0.528893468331735,0.848687184408239,-0.00132747024202124));
#94908=DIRECTION('center_axis',(-0.866154780985719,-0.499775810959739,0.000184811028261608));
#94909=DIRECTION('ref_axis',(-0.165877134153979,0.287828231635567,0.943207127537958));
#94910=DIRECTION('center_axis',(2.92145243715536E-7,-4.39751897285401E-7,
0.999999999999861));
#94911=DIRECTION('ref_axis',(-0.494222947660645,0.869335193124807,5.266766840563E-7));
#94912=DIRECTION('center_axis',(0.86610149114895,0.49986818965497,7.92454955364508E-7));
#94913=DIRECTION('ref_axis',(-0.154650440497274,0.26795508559638,0.95093812278036));
#94914=DIRECTION('center_axis',(2.06998003807191E-11,-6.20770768122725E-10,
1.));
#94915=DIRECTION('ref_axis',(0.000283291463226692,-0.999999959872973,-6.20776693206749E-10));
#94916=DIRECTION('center_axis',(2.0767287845988E-11,-6.20718004773479E-10,
1.));
#94917=DIRECTION('ref_axis',(0.996286428188772,0.0861008304655616,3.27541724655813E-11));
#94918=DIRECTION('center_axis',(2.0809091645993E-11,-6.21163315228657E-10,
1.));
#94919=DIRECTION('ref_axis',(0.000283291463227171,-0.999999959872973,-6.21169174565257E-10));
#94920=DIRECTION('center_axis',(6.79472342756879E-10,5.95017674021037E-10,
-1.));
#94921=DIRECTION('ref_axis',(-0.46006243064129,0.887886569282602,2.1570849984143E-10));
#94922=DIRECTION('center_axis',(2.03239740575317E-11,3.98515387356468E-10,
1.));
#94923=DIRECTION('ref_axis',(0.000283291462023967,-0.999999959872973,3.98509585117388E-10));
#94924=DIRECTION('center_axis',(0.866021895537584,0.500006076107864,-1.74558922636375E-5));
#94925=DIRECTION('ref_axis',(-0.500006076238322,0.866021895629667,-3.8413579514796E-6));
#94926=DIRECTION('center_axis',(-6.79472342756879E-10,-5.95017674021037E-10,
1.));
#94927=DIRECTION('ref_axis',(-0.46006243075926,0.887886569221475,2.15708557871068E-10));
#94928=DIRECTION('center_axis',(-2.04135198328403E-11,-3.99083016633384E-10,
-1.));
#94929=DIRECTION('ref_axis',(0.000152490591420341,0.99999998837331,-3.99086081621262E-10));
#94930=DIRECTION('center_axis',(-0.179106102941511,-0.354945531543532,0.917569982903966));
#94931=DIRECTION('ref_axis',(-0.0843061317304417,0.934757810623511,0.345138105156456));
#94932=DIRECTION('center_axis',(0.000152491593855614,0.999999988373157,
-4.75298841950966E-9));
#94933=DIRECTION('ref_axis',(-0.981008502292906,0.000149594629927992,-0.193964677326763));
#94934=DIRECTION('center_axis',(-2.04726457141147E-11,-3.98641814003398E-10,
-1.));
#94935=DIRECTION('ref_axis',(-0.000283291462023809,0.999999959872973,-3.98635920420871E-10));
#94936=DIRECTION('center_axis',(-2.03025313574856E-11,5.73811553827852E-10,
-1.));
#94937=DIRECTION('ref_axis',(-0.996181396128193,0.0873076514864753,7.03231459428752E-11));
#94938=DIRECTION('center_axis',(-6.79472342756879E-10,-5.95017674021037E-10,
1.));
#94939=DIRECTION('ref_axis',(-0.460062430789627,0.88788656920574,2.15708488766117E-10));
#94940=DIRECTION('center_axis',(-6.05732946993296E-6,0.00028516421979019,
-0.999999959322338));
#94941=DIRECTION('ref_axis',(-0.999999709593004,0.000762085648865522,6.27464752708651E-6));
#94942=DIRECTION('center_axis',(-0.000152491491481631,-0.999999988373172,
4.56677881621737E-9));
#94943=DIRECTION('ref_axis',(0.981031181262462,-0.000149598024490241,0.193849939415028));
#94944=DIRECTION('center_axis',(-0.948203274176622,0.000683108844274583,
-0.317663476344136));
#94945=DIRECTION('ref_axis',(0.310159240656791,-0.214093816809969,-0.926264046068367));
#94946=DIRECTION('center_axis',(-0.178390456936921,0.363512382216597,0.914349819734794));
#94947=DIRECTION('ref_axis',(-0.065275594407126,-0.931580288969316,0.357627266827687));
#94948=DIRECTION('center_axis',(2.04093231030711E-11,3.98392346889764E-10,
1.));
#94949=DIRECTION('ref_axis',(0.000283291462024106,-0.999999959872973,3.9838659355487E-10));
#94950=DIRECTION('center_axis',(-6.79472342756879E-10,-5.95017674021037E-10,
1.));
#94951=DIRECTION('ref_axis',(-0.460062430759251,0.88788656922148,2.15708503524789E-10));
#94952=DIRECTION('center_axis',(0.865883969344598,-0.500244891485971,-1.31997351702912E-5));
#94953=DIRECTION('ref_axis',(-0.491853810721843,-0.851354865191735,-0.182413602543131));
#94954=DIRECTION('center_axis',(-2.0469716416685E-11,-3.98644811605564E-10,
-1.));
#94955=DIRECTION('ref_axis',(-0.000283291462023806,0.999999959872973,-3.98638954976136E-10));
#94956=DIRECTION('center_axis',(-6.79472342756879E-10,-5.95017674021037E-10,
1.));
#94957=DIRECTION('ref_axis',(-0.460062430789623,0.887886569205742,2.15708488888476E-10));
#94958=DIRECTION('center_axis',(-2.03024806168239E-11,-3.98438559923164E-10,
-1.));
#94959=DIRECTION('ref_axis',(-0.573701342599195,-0.819064569798914,3.37994376187571E-10));
#94960=DIRECTION('center_axis',(0.865949148421828,-0.500132054909011,-1.9564587450116E-10));
#94961=DIRECTION('ref_axis',(0.500132054909011,0.865949148421828,1.17114651310146E-12));
#94962=DIRECTION('',(-0.500132055219415,-0.865949147494048,-3.60046762927779E-5));
#94963=DIRECTION('',(-8.93945641122773E-11,-7.55067333102488E-10,-1.));
#94964=DIRECTION('',(0.500132054408801,0.865949148697414,-4.80169132699437E-6));
#94965=DIRECTION('center_axis',(0.865949148426817,-0.500132054900374,-2.66409255766931E-11));
#94966=DIRECTION('ref_axis',(-0.500132054900374,-0.865949148426817,8.3998780153749E-12));
#94967=DIRECTION('center_axis',(0.865722209181084,-0.500524779693803,-3.79880823024037E-5));
#94968=DIRECTION('ref_axis',(0.493091311786552,0.852852030379082,0.171768368796163));
#94969=DIRECTION('',(-0.500132053805515,-0.865949147345271,-5.44818897180444E-5));
#94970=DIRECTION('',(0.500132054900451,0.865949148426772,-9.02733887642171E-12));
#94971=DIRECTION('center_axis',(-0.000152490587337185,-0.99999998837331,
8.02872213157002E-11));
#94972=DIRECTION('ref_axis',(0.99999998837331,-0.000152490587337185,2.4237437144109E-12));
#94973=DIRECTION('',(-0.999999988230805,0.000152490407754184,-1.68838611385375E-5));
#94974=DIRECTION('center_axis',(-0.000291451642970686,0.999999956828007,
-3.74155555201983E-5));
#94975=DIRECTION('ref_axis',(0.999999957489959,0.000291451969102505,8.70805514384844E-6));
#94976=DIRECTION('',(0.999999988367092,-0.000152490307269747,-3.53854795304728E-6));
#94977=DIRECTION('center_axis',(0.000152474504422223,0.999999988375762,
4.67686064320461E-8));
#94978=DIRECTION('ref_axis',(-0.00117999096453335,1.33149965213971E-7,0.999999303810411));
#94979=DIRECTION('center_axis',(-0.000166762876036139,-0.999999982307947,
8.70301619052272E-5));
#94980=DIRECTION('ref_axis',(-0.336780576669032,0.000138108633795851,0.941583147738148));
#94981=DIRECTION('center_axis',(0.000139506672456751,0.999999988932976,
5.16907743511874E-5));
#94982=DIRECTION('ref_axis',(-0.964073530629471,0.000148225595299095,-0.265635474981787));
#94983=DIRECTION('center_axis',(2.02691865028304E-11,3.98760024999945E-10,
1.));
#94984=DIRECTION('ref_axis',(0.000283291462023673,-0.999999959872973,3.98754274033131E-10));
#94985=DIRECTION('center_axis',(7.20743254791975E-10,-6.27733448554935E-10,
1.));
#94986=DIRECTION('ref_axis',(-0.999988840963724,0.00472418755208212,7.23700742946612E-10));
#94987=DIRECTION('center_axis',(-0.941680693873308,0.000143597789159858,
-0.336507726755212));
#94988=DIRECTION('ref_axis',(0.328194276644593,-0.220515264695224,-0.918510497933544));
#94989=DIRECTION('',(0.941680693873308,-0.000143597789159858,0.336507726755212));
#94990=DIRECTION('',(-0.941679387092018,-0.00045536284938788,-0.33651110616245));
#94991=DIRECTION('center_axis',(-0.000152490576919029,-0.999999988373312,
1.0298814578924E-10));
#94992=DIRECTION('ref_axis',(-0.999999988373312,0.000152490576919029,2.80086040081382E-12));
#94993=DIRECTION('center_axis',(-0.000599726991743539,-0.999999819457602,
-3.75805572109811E-5));
#94994=DIRECTION('ref_axis',(0.985137181571479,-0.000597268617779254,0.171768381128778));
#94995=DIRECTION('',(-0.999999987254921,0.000152489807897353,-4.72971014114265E-5));
#94996=DIRECTION('',(0.999999988344854,-0.000152491138019466,7.53294986051032E-6));
#94997=DIRECTION('center_axis',(0.866101639010988,0.499867933460909,3.04390401772991E-11));
#94998=DIRECTION('ref_axis',(0.499867933460909,-0.866101639010988,7.03454655637259E-12));
#94999=DIRECTION('',(-0.499867933791844,0.866101638574011,-2.06418610023684E-5));
#95000=DIRECTION('center_axis',(0.865879657130437,0.500252354284962,-3.7416965040768E-5));
#95001=DIRECTION('ref_axis',(0.500252354898521,-0.865879657540543,8.71527656606835E-6));
#95002=DIRECTION('',(0.499867933309214,-0.866101639091479,-3.49685556078061E-6));
#95003=DIRECTION('center_axis',(2.03529005714936E-11,3.98294591752446E-10,
1.));
#95004=DIRECTION('ref_axis',(0.000283291462024195,-0.999999959872973,3.98288690923941E-10));
#95005=DIRECTION('center_axis',(1.9208100693769E-9,-6.64744898015712E-10,
1.));
#95006=DIRECTION('ref_axis',(-0.503881149341556,0.863772995258727,1.54204872699213E-9));
#95007=DIRECTION('center_axis',(0.866101639008962,0.49986793346442,7.15434100850842E-11));
#95008=DIRECTION('ref_axis',(-0.499867933464421,0.866101639008962,-1.36925193405801E-12));
#95009=DIRECTION('',(0.499867933376496,-0.866101637996399,4.29169581979694E-5));
#95010=DIRECTION('',(-0.499867933445033,0.866101638794135,-1.97865149105247E-5));
#95011=DIRECTION('',(-3.78678933442549E-8,-1.74387938534082E-8,0.999999999999999));
#95012=DIRECTION('center_axis',(-0.00215349107311423,0.00390726681539452,
0.999990047821593));
#95013=DIRECTION('ref_axis',(-0.492894266993574,0.870077778148743,-0.00446111383113281));
#95014=DIRECTION('center_axis',(0.866041699346919,0.49997172178913,0.000228918139820247));
#95015=DIRECTION('ref_axis',(-0.154786997122976,0.267683728495013,0.95099232752986));
#95016=DIRECTION('center_axis',(2.06562150197043E-11,-6.20708401344316E-10,
1.));
#95017=DIRECTION('ref_axis',(0.501154373591488,-0.865357899270656,-5.47486830752854E-10));
#95018=DIRECTION('center_axis',(2.03024977472183E-11,3.98435284765242E-10,
1.));
#95019=DIRECTION('ref_axis',(-0.422480053497144,0.906372221770422,-3.52553218640368E-10));
#95020=DIRECTION('center_axis',(0.866510445074747,0.499104318129745,-0.0073843212691682));
#95021=DIRECTION('ref_axis',(0.148262657170291,-0.271472943839862,-0.950957741044114));
#95022=DIRECTION('center_axis',(-0.865619505580667,-0.500647886467686,-0.00738683516274175));
#95023=DIRECTION('ref_axis',(0.209644151480305,-0.348998044082915,-0.913372703213974));
#95024=DIRECTION('center_axis',(-2.03010741897658E-11,-3.98437727255896E-10,
-1.));
#95025=DIRECTION('ref_axis',(-0.000283291462024051,0.999999959872973,-3.98431911925169E-10));
#95026=DIRECTION('',(-0.456868242549474,0.790976191595322,-0.406974290685684));
#95027=DIRECTION('',(0.456321289182792,-0.791291767093212,0.406974471397233));
#95028=DIRECTION('center_axis',(-2.03011706837591E-11,-3.98436644788447E-10,
-1.));
#95029=DIRECTION('ref_axis',(-0.000283291462024053,0.999999959872973,-3.98430854064606E-10));
#95030=DIRECTION('center_axis',(-2.04135701398211E-11,-3.98209687446638E-10,
-1.));
#95031=DIRECTION('ref_axis',(0.498844737207384,0.866691368458516,-3.55308106741052E-10));
#95032=DIRECTION('',(0.457116397619552,0.790832729130661,0.406974438463984));
#95033=DIRECTION('',(-0.456569612458925,-0.791148587092283,-0.4069743261202));
#95034=DIRECTION('center_axis',(2.20638065760378E-10,-6.2045205084793E-10,
1.));
#95035=DIRECTION('ref_axis',(0.000283291463226418,-0.999999959872973,-6.20514433476349E-10));
#95036=DIRECTION('center_axis',(-7.20743254791975E-10,6.27733448554935E-10,
-1.));
#95037=DIRECTION('ref_axis',(-0.999988840963759,0.004724187544696,7.23700742989188E-10));
#95038=DIRECTION('center_axis',(-0.000152490556444936,-0.999999988373315,
-8.07192368501575E-11));
#95039=DIRECTION('ref_axis',(0.999999988373315,-0.000152490556444936,-5.99774190816055E-12));
#95040=DIRECTION('',(0.999999988373315,-0.000152490555924825,2.32995425776279E-8));
#95041=DIRECTION('center_axis',(-0.000151196810461107,-0.999999988569702,
3.45904101195504E-7));
#95042=DIRECTION('ref_axis',(-0.194541972397849,2.97534213921039E-5,0.980894194136293));
#95043=DIRECTION('',(1.52213754101016E-11,-8.07806799230093E-11,1.));
#95044=DIRECTION('center_axis',(-0.000459362395083677,-0.999999894478321,
-5.4347182670833E-6));
#95045=DIRECTION('ref_axis',(0.999999756967748,-0.000459365182121652,0.000524450259947427));
#95046=DIRECTION('',(-0.999999988373315,0.000152490556479595,6.14194986536809E-12));
#95047=DIRECTION('center_axis',(0.000152489439290953,0.999999988373485,
3.29237703766694E-9));
#95048=DIRECTION('ref_axis',(-0.309230542116526,4.71512615197576E-5,0.950987102751177));
#95049=DIRECTION('center_axis',(-0.000156803679554703,-0.999999987643696,
1.1189944380624E-5));
#95050=DIRECTION('ref_axis',(0.40701206898844,-7.40421410205198E-5,-0.91342277736846));
#95051=DIRECTION('',(-0.913442909479797,0.00013950120382121,-0.406966868013229));
#95052=DIRECTION('',(-0.905988267234455,0.000138154690791994,-0.423302776445881));
#95053=DIRECTION('center_axis',(-0.000156801753360066,-0.99999998764406,
1.11844196268862E-5));
#95054=DIRECTION('ref_axis',(0.00117999414759711,-1.13694371314416E-5,-0.999999303742031));
#95055=DIRECTION('center_axis',(0.9509901352586,-0.000145599811466016,0.309221185305156));
#95056=DIRECTION('ref_axis',(0.309205826219951,0.0104257185047404,-0.950937990315508));
#95057=DIRECTION('center_axis',(0.0015645348993871,-0.999998557403234,0.000661378862635675));
#95058=DIRECTION('ref_axis',(0.407053403911731,3.27429666728208E-5,-0.913404360232516));
#95059=DIRECTION('center_axis',(0.913791435571605,-0.000252431809922404,
0.406183638954312));
#95060=DIRECTION('ref_axis',(0.406148941713826,0.0136531018486035,-0.913704892158651));
#95061=DIRECTION('center_axis',(0.91342737432199,-0.000125628216935625,
0.407001739623784));
#95062=DIRECTION('ref_axis',(0.39752760133919,-0.214233335139194,-0.892230846972154));
#95063=DIRECTION('center_axis',(-2.03044915950135E-11,5.7381124851652E-10,
-1.));
#95064=DIRECTION('ref_axis',(-0.000283291463171296,0.999999959872973,5.73817016196422E-10));
#95065=DIRECTION('center_axis',(-2.0413587053375E-11,-3.9842237842258E-10,
-1.));
#95066=DIRECTION('ref_axis',(0.999642461949195,0.0267385165660231,-3.10595114253108E-11));
#95067=DIRECTION('center_axis',(-0.000142555461318484,-0.999999989520964,
-2.52192747756119E-5));
#95068=DIRECTION('ref_axis',(0.00117998382970564,2.50510443338174E-5,-0.999999303505061));
#95069=DIRECTION('center_axis',(0.00181918900741513,0.999998127328361,0.000660220513849536));
#95070=DIRECTION('ref_axis',(0.309239780941065,6.52937216126132E-5,-0.950984097459181));
#95071=DIRECTION('center_axis',(0.950990341820115,-0.000143654372271415,
0.309220550947512));
#95072=DIRECTION('ref_axis',(0.000151350290370942,0.99999998854614,-8.9998465174199E-7));
#95073=DIRECTION('center_axis',(-0.000142552453244568,-0.999999989521174,
-2.52279455871252E-5));
#95074=DIRECTION('ref_axis',(0.407012794654436,-3.49769007139611E-5,-0.913422456349855));
#95075=DIRECTION('center_axis',(-0.000152490623718232,-0.999999988373305,
-7.09954317557049E-11));
#95076=DIRECTION('ref_axis',(-0.999999988373305,0.000152490623718232,-6.22756105581393E-12));
#95077=DIRECTION('center_axis',(-0.000152505995010979,-0.99999998837096,
4.66657462394604E-8));
#95078=DIRECTION('ref_axis',(-0.341118966719928,5.2066554781694E-5,0.94002013161049));
#95079=DIRECTION('center_axis',(0.000115279703391003,0.999999993339133,
5.68536267928077E-6));
#95080=DIRECTION('ref_axis',(0.961405146579323,-0.000109266249719059,-0.275136570073259));
#95081=DIRECTION('',(3.69619640450125E-12,-9.51822087813525E-11,-1.));
#95082=DIRECTION('',(3.68655550531116E-12,-1.02690940195771E-10,-1.));
#95083=DIRECTION('',(2.80451322304254E-10,-3.41282735405457E-10,-1.));
#95084=DIRECTION('center_axis',(-0.475370176020734,0.823653839023885,-0.309220874475241));
#95085=DIRECTION('ref_axis',(-0.866108183171618,-0.499856592655789,4.2681417038995E-5));
#95086=DIRECTION('center_axis',(-0.866101638991276,-0.499867933495065,7.19035941898483E-13));
#95087=DIRECTION('ref_axis',(-0.170515322759489,0.295445237871536,0.940019487097613));
#95088=DIRECTION('center_axis',(-0.469629839161269,0.814330900494976,-0.34104691564124));
#95089=DIRECTION('ref_axis',(-0.86623754210586,-0.499632359411644,-0.000161478022204751));
#95090=DIRECTION('center_axis',(-0.866101638966236,-0.49986793353845,-2.37970795846643E-10));
#95091=DIRECTION('ref_axis',(0.490382669027005,-0.849666891821928,0.193884013935177));
#95092=DIRECTION('center_axis',(0.45286472034904,-0.784661008653211,0.4233445955277));
#95093=DIRECTION('ref_axis',(0.885104541861135,0.452782921014076,-0.107599146905317));
#95094=DIRECTION('',(-0.452874508649181,0.784677967752118,-0.423302688793927));
#95095=DIRECTION('center_axis',(0.456600213323461,-0.791133350173273,0.406969614881238));
#95096=DIRECTION('ref_axis',(0.88408477601108,0.454663495718314,-0.108051906446121));
#95097=DIRECTION('',(-0.456600665393613,0.791134570303512,-0.40696673578167));
#95098=DIRECTION('center_axis',(0.456590797749302,-0.791127737393604,0.406991089014407));
#95099=DIRECTION('ref_axis',(0.215834929540501,-0.345294798031618,-0.913338264632853));
#95100=DIRECTION('center_axis',(0.866104212569359,0.499863474167478,-1.27605215035909E-5));
#95101=DIRECTION('ref_axis',(-0.133510524226067,0.231355820726357,0.963664580721381));
#95102=DIRECTION('center_axis',(0.866104213307833,0.499863472887827,-1.27647951015664E-5));
#95103=DIRECTION('ref_axis',(0.154558398574283,-0.267824769479101,-0.950989797150117));
#95104=DIRECTION('center_axis',(2.04134823194452E-11,3.99083238677989E-10,
1.));
#95105=DIRECTION('ref_axis',(0.000283291462023289,-0.999999959872973,3.99077437740297E-10));
#95106=DIRECTION('center_axis',(0.997503976394181,-0.070610306416585,4.12983387317392E-5));
#95107=DIRECTION('ref_axis',(0.0159905040520002,0.226465683827012,0.973887877442227));
#95108=DIRECTION('center_axis',(-3.20749328139303E-10,6.20633100467671E-10,
-1.));
#95109=DIRECTION('ref_axis',(0.866691368427471,-0.498844737261322,-5.87590240988345E-10));
#95110=DIRECTION('',(-4.53996011617885E-11,6.75629152624424E-11,-1.));
#95111=DIRECTION('center_axis',(-0.000152523355788995,-0.999999988368309,
8.44738827776581E-8));
#95112=DIRECTION('ref_axis',(0.00117999100172945,-2.64450014434443E-7,-0.999999303810341));
#95113=DIRECTION('center_axis',(0.865949148369489,-0.500132054999633,7.10418959770642E-10));
#95114=DIRECTION('ref_axis',(-0.49063786092996,-0.849510511715163,-0.193923644529269));
#95115=DIRECTION('center_axis',(0.453104005061035,0.784522854707587,0.423344600814877));
#95116=DIRECTION('ref_axis',(-0.000904285142018851,-0.474485571534576,0.880262815682844));
#95117=DIRECTION('',(-0.453113775760035,-0.784539771964269,-0.423302790473601));
#95118=DIRECTION('center_axis',(0.456841472401142,0.790994058487172,0.406969616227489));
#95119=DIRECTION('ref_axis',(-0.000920026423113339,-0.457081125240419,0.889424532211887));
#95120=DIRECTION('',(-0.456842651778984,-0.79099487908503,-0.406966697380517));
#95121=DIRECTION('center_axis',(-0.865946626247985,0.500136421723036,-1.2482430696667E-5));
#95122=DIRECTION('ref_axis',(-0.00117941709718894,-0.00201710936418767,
0.999997270118836));
#95123=DIRECTION('center_axis',(0.866806032683681,-0.498645026949665,0.000662420973013667));
#95124=DIRECTION('ref_axis',(0.203499444483073,0.352534324859849,-0.913404360560366));
#95125=DIRECTION('center_axis',(-0.865946627337454,0.500136419836837,-1.24771992397327E-5));
#95126=DIRECTION('ref_axis',(0.154652511377292,0.267744858295049,-0.950996998723582));
#95127=DIRECTION('center_axis',(0.475621436523113,0.823508764812844,0.309220897411728));
#95128=DIRECTION('ref_axis',(0.145573133592004,0.2729931138943,-0.950938075030387));
#95129=DIRECTION('center_axis',(2.04691849407801E-11,3.98215821428849E-10,
1.));
#95130=DIRECTION('ref_axis',(0.000283291462024314,-0.999999959872973,3.98209952651838E-10));
#95131=DIRECTION('',(2.29175574351093E-11,2.62378314630496E-10,1.));
#95132=DIRECTION('center_axis',(2.07117599980433E-11,-6.20498930015145E-10,
1.));
#95133=DIRECTION('ref_axis',(-0.866691389758361,0.498844700201096,3.27483318247221E-10));
#95134=DIRECTION('',(-1.14931154437253E-8,-1.37339111999646E-7,-0.99999999999999));
#95135=DIRECTION('center_axis',(0.996607040257063,-0.0823067482332675,8.0655573685473E-5));
#95136=DIRECTION('ref_axis',(-0.0811034701861288,-0.982203219174875,-0.169407979051401));
#95137=DIRECTION('center_axis',(-2.07116927775086E-11,6.20701878784047E-10,
-1.));
#95138=DIRECTION('ref_axis',(-0.865404627181259,0.501073678467814,3.28941395726871E-10));
#95139=DIRECTION('center_axis',(0.56932903321441,-0.822109752579521,8.15646043431928E-5));
#95140=DIRECTION('ref_axis',(0.822109753625719,0.569329036810527,2.89457600378293E-5));
#95141=DIRECTION('center_axis',(2.04673170772773E-11,3.98217625541264E-10,
1.));
#95142=DIRECTION('ref_axis',(0.00028329146202431,-0.999999959872973,3.98211772174742E-10));
#95143=DIRECTION('',(4.57458347591366E-11,-3.33664829099689E-10,1.));
#95144=DIRECTION('center_axis',(2.04690142873581E-11,3.9843858767874E-10,
1.));
#95145=DIRECTION('ref_axis',(-0.865357877824001,-0.501154410624053,2.17392261601793E-10));
#95146=DIRECTION('',(1.12689961307517E-7,-7.87020439096953E-8,-0.999999999999991));
#95147=DIRECTION('center_axis',(0.569582766363012,0.821933978944221,8.07414333958423E-5));
#95148=DIRECTION('ref_axis',(0.810061551040839,-0.561338784799142,-0.169407946110954));
#95149=DIRECTION('center_axis',(-2.07117261709355E-11,6.21140222589744E-10,
-1.));
#95150=DIRECTION('ref_axis',(-0.99609947505461,0.0882373832110297,7.54387254820975E-11));
#95151=DIRECTION('center_axis',(0.996630872681403,0.0820176651266841,7.89016603193575E-5));
#95152=DIRECTION('ref_axis',(-0.0820176707941724,0.996630872774129,7.14910958708759E-5));
#95153=DIRECTION('center_axis',(2.06919214835316E-11,-6.21173112946849E-10,
1.));
#95154=DIRECTION('ref_axis',(0.000283291463227186,-0.999999959872973,-6.21178897790183E-10));
#95155=DIRECTION('center_axis',(-2.20973132153413E-10,1.64213853626194E-9,
-1.));
#95156=DIRECTION('ref_axis',(-0.41001120783912,-0.912080484083672,-1.40716110443102E-9));
#95157=DIRECTION('center_axis',(2.08792714020967E-11,-6.2078225893103E-10,
1.));
#95158=DIRECTION('ref_axis',(0.000283291463226705,-0.999999959872973,-6.20788099288149E-10));
#95159=DIRECTION('center_axis',(-2.20973132153413E-10,1.64213853626194E-9,
-1.));
#95160=DIRECTION('ref_axis',(-0.410011207839054,-0.912080484083702,-1.4071610434744E-9));
#95161=DIRECTION('center_axis',(-2.20973132153413E-10,1.64213853626194E-9,
-1.));
#95162=DIRECTION('ref_axis',(-0.410011207839112,-0.912080484083676,-1.4071611252008E-9));
#95163=DIRECTION('center_axis',(0.427014451717358,-0.904244796251413,8.04783436195722E-5));
#95164=DIRECTION('ref_axis',(-0.891176884255225,-0.420858422187246,-0.169357460547835));
#95165=DIRECTION('center_axis',(-0.219865036728148,0.333548398417036,-0.916735966098178));
#95166=DIRECTION('ref_axis',(-0.840760572780435,0.41180766367637,0.351477036796608));
#95167=DIRECTION('center_axis',(0.866101426312979,0.499868301974472,4.44760037512926E-6));
#95168=DIRECTION('ref_axis',(-0.00709475184865001,0.0122838906134691,0.999899380201629));
#95169=DIRECTION('center_axis',(-0.000582851168465059,0.000856808962646366,
0.999999463081314));
#95170=DIRECTION('ref_axis',(-0.615316515152876,0.788279466264556,-0.00103404341679438));
#95171=DIRECTION('center_axis',(-0.000233361052102717,-5.25181862848223E-6,
0.999999972757519));
#95172=DIRECTION('ref_axis',(-0.000170366334081851,-0.999999985473656,-5.29157556335405E-6));
#95173=DIRECTION('center_axis',(-0.000111325101135622,-0.000201160390441046,
0.999999973570609));
#95174=DIRECTION('ref_axis',(-0.865943519414889,0.500141801058112,4.20747021138155E-6));
#95175=DIRECTION('center_axis',(6.79472342756879E-10,5.95017674021037E-10,
-1.));
#95176=DIRECTION('ref_axis',(-0.460062430641452,0.887886569282518,2.15708530202549E-10));
#95177=DIRECTION('center_axis',(0.939658832354377,-0.342112962014605,-4.37936838321162E-8));
#95178=DIRECTION('ref_axis',(-0.0650216182439014,-0.178590663482937,0.981772664152791));
#95179=DIRECTION('center_axis',(-9.10745282813052E-5,-0.000203579890200062,
-0.999999975130329));
#95180=DIRECTION('ref_axis',(-0.457297321216858,-0.889313842473522,0.000222694557755117));
#95181=DIRECTION('center_axis',(0.500132054537383,0.865949148636464,-2.36287905908128E-10));
#95182=DIRECTION('ref_axis',(-0.859663144744939,0.496501550281484,-0.120272557698447));
#95183=DIRECTION('',(0.499532052707346,0.866295404765595,-2.56183962932255E-12));
#95184=DIRECTION('',(-0.500132054879109,-0.865949148416661,6.23374419744804E-6));
#95185=DIRECTION('center_axis',(-0.999999988373347,0.000152490345714194,
4.55871460372514E-11));
#95186=DIRECTION('ref_axis',(-3.55982706457844E-5,-0.233445768239326,-0.972369822662095));
#95187=DIRECTION('',(0.999999988273542,-0.000152490596516109,1.41256162899616E-5));
#95188=DIRECTION('',(-0.999999721719355,0.000746030302388727,-9.75737828208534E-12));
#95189=DIRECTION('center_axis',(-0.499867933970228,0.866101638717036,3.34463429174647E-10));
#95190=DIRECTION('ref_axis',(0.612075053944197,0.353257261283624,-0.70751214525943));
#95191=DIRECTION('',(0.499867933399731,-0.866101638930847,1.41415269446499E-5));
#95192=DIRECTION('center_axis',(0.999999988373199,-0.000152491318298521,
1.87881268702561E-10));
#95193=DIRECTION('ref_axis',(-0.000107726785431962,-0.706446231546517,-0.707766706145934));
#95194=DIRECTION('',(-0.999999988351188,0.000152490583137249,6.65176194867851E-6));
#95195=DIRECTION('center_axis',(0.5001320544619,0.865949148680059,-2.36133279596373E-10));
#95196=DIRECTION('ref_axis',(-0.859663144790061,0.496501550207634,-0.120272557680791));
#95197=DIRECTION('',(0.500702418142322,0.865619482490102,-2.5510982215593E-12));
#95198=DIRECTION('center_axis',(0.499867933278644,-0.866101639116182,1.90292476220932E-10));
#95199=DIRECTION('ref_axis',(0.860040943475786,0.496370021151887,-0.118094782471351));
#95200=DIRECTION('',(-0.49986793346105,0.866101638989132,6.14156303291313E-6));
#95201=DIRECTION('center_axis',(-0.865949165309071,0.500132025669557,4.34136840421484E-7));
#95202=DIRECTION('ref_axis',(-0.00117940971585493,-0.00204294654649765,
0.999997217677195));
#95203=DIRECTION('center_axis',(0.50120549835878,0.865233894020523,0.0127811209606192));
#95204=DIRECTION('ref_axis',(0.865304782271188,-0.501246079998927,-3.26239376323493E-5));
#95205=DIRECTION('center_axis',(0.865949114647914,-0.500132113386154,6.27241849127103E-7));
#95206=DIRECTION('ref_axis',(0.00117941032200253,0.00204082492749267,-0.999997222008595));
#95207=DIRECTION('center_axis',(-0.865949315322624,0.500131765926981,1.74307800725193E-6));
#95208=DIRECTION('ref_axis',(-0.00709659012507333,-0.0122908215017811,0.999899281985645));
#95209=DIRECTION('center_axis',(-1.23927854289089E-6,-2.12431965093685E-6,
0.999999999996976));
#95210=DIRECTION('ref_axis',(-0.523440325073528,-0.852062336968883,-2.45874112961472E-6));
#95211=DIRECTION('center_axis',(3.78650778266876E-12,-4.59621229964568E-12,
1.));
#95212=DIRECTION('ref_axis',(-0.476004888003895,-0.879442634056594,-2.23798559539567E-12));
#95213=DIRECTION('center_axis',(0.86593862701473,-0.500150265340044,7.95243860876454E-5));
#95214=DIRECTION('ref_axis',(-0.139209003950948,-0.240867749417024,0.960522555960953));
#95215=DIRECTION('center_axis',(2.11954939905758E-9,3.47872389228065E-9,
1.));
#95216=DIRECTION('ref_axis',(0.999999988373307,-0.000152490610967885,-2.11901890174869E-9));
#95217=DIRECTION('center_axis',(-0.865958827716744,0.500115290746486,6.82715149683127E-5));
#95218=DIRECTION('ref_axis',(-0.123017751410202,-0.213139813305482,0.969246126028927));
#95219=DIRECTION('center_axis',(-2.11955030675164E-9,-3.47872394779181E-9,
-1.));
#95220=DIRECTION('ref_axis',(-0.000283291458390042,0.999999959872974,-3.47812328435812E-9));
#95221=DIRECTION('center_axis',(-2.11954939905758E-9,-3.47872389228065E-9,
-1.));
#95222=DIRECTION('ref_axis',(0.999999988373307,-0.000152490609859295,-2.11901890192661E-9));
#95223=DIRECTION('center_axis',(0.999999988373347,-0.000152490345717794,
-4.56261445725553E-11));
#95224=DIRECTION('ref_axis',(-0.000107737084136059,-0.706517190231745,-0.707695872744614));
#95225=DIRECTION('',(0.999999644338261,-0.00084339987588659,9.77764006912518E-12));
#95226=DIRECTION('center_axis',(-0.999999988373347,0.000152490345645892,
4.5572886176598E-11));
#95227=DIRECTION('ref_axis',(-3.55982706159737E-5,-0.233445768239326,-0.972369822662095));
#95228=DIRECTION('',(0.999999985794882,-0.000168553361031012,-6.65166229388281E-12));
#95229=DIRECTION('center_axis',(0.500132055162849,0.865949148275224,1.92059784742682E-10));
#95230=DIRECTION('ref_axis',(-0.859663144344081,0.496501550937506,-0.120272557855479));
#95231=DIRECTION('',(-0.500124084417868,-0.865953751758827,3.714861751547E-12));
#95232=DIRECTION('center_axis',(-0.500132055237924,-0.865949148231864,-1.92342169968995E-10));
#95233=DIRECTION('ref_axis',(-0.61177905916005,0.353335203308544,-0.707729197416747));
#95234=DIRECTION('',(-0.499494227439398,-0.866317214855343,2.561229006659E-12));
#95235=DIRECTION('center_axis',(0.00015244495781719,0.99999998838018,4.19324283795763E-7));
#95236=DIRECTION('ref_axis',(-0.00117999085898182,-2.39440337925242E-7,
0.999999303810515));
#95237=DIRECTION('center_axis',(0.937919618274142,0.0165368182561545,0.346458256213429));
#95238=DIRECTION('ref_axis',(-0.338596283583894,-0.172990077871261,0.924892961212956));
#95239=DIRECTION('center_axis',(-2.04151951420373E-11,-3.99079658208734E-10,
-1.));
#95240=DIRECTION('ref_axis',(-0.000283291462023294,0.999999959872973,-3.990738040949E-10));
#95241=DIRECTION('center_axis',(-0.000152539693389402,-0.999999988365623,
6.29046143979517E-7));
#95242=DIRECTION('ref_axis',(0.00117999115600693,-8.0904120459493E-7,-0.999999303809866));
#95243=DIRECTION('center_axis',(0.000152490569447024,0.999999988373313,
-8.89637252754483E-11));
#95244=DIRECTION('ref_axis',(-0.0141894665671119,2.1638488154716E-6,0.999899324449146));
#95245=DIRECTION('center_axis',(-0.999930375601277,0.00848697684457829,
0.00819848607542293));
#95246=DIRECTION('ref_axis',(0.00995123474453651,0.233100696926823,0.972401685528819));
#95247=DIRECTION('center_axis',(-3.20801710463042E-8,2.45309031421392E-9,
1.));
#95248=DIRECTION('ref_axis',(-0.999627796097095,0.0272812989071822,-3.21351541707927E-8));
#95249=DIRECTION('center_axis',(7.40293958946536E-12,3.55160345577587E-13,
1.));
#95250=DIRECTION('ref_axis',(-0.999621965881964,-0.0274940962076794,7.41413530172253E-12));
#95251=DIRECTION('center_axis',(-0.000167685493999694,-0.999999984394935,
5.56030959273646E-5));
#95252=DIRECTION('ref_axis',(-0.278202100191119,0.000100058486008171,0.960522556443913));
#95253=DIRECTION('center_axis',(-7.37924196704195E-9,-6.46807524207205E-10,
1.));
#95254=DIRECTION('ref_axis',(0.000152490575388781,0.999999988373312,6.47932802417945E-10));
#95255=DIRECTION('center_axis',(0.000130510744695492,0.999999987967741,
8.38538261563326E-5));
#95256=DIRECTION('ref_axis',(-0.246093282019813,-4.91571810316446E-5,0.969246147337346));
#95257=DIRECTION('center_axis',(7.379240792851E-9,6.46807024606844E-10,
-1.));
#95258=DIRECTION('ref_axis',(-0.000283291463254957,0.999999959872973,6.44716512723231E-10));
#95259=DIRECTION('center_axis',(2.1953236678605E-6,-4.76872089039126E-9,
0.99999999999759));
#95260=DIRECTION('ref_axis',(-0.999765316957653,0.021663587047076,2.19491177022945E-6));
#95261=DIRECTION('center_axis',(0.000152490592810681,0.99999998837331,-2.23977614233206E-10));
#95262=DIRECTION('ref_axis',(-0.330557644958307,5.0407143200859E-5,0.943785802403669));
#95263=DIRECTION('center_axis',(-0.000152490626500773,-0.999999988373304,
2.49255005524418E-10));
#95264=DIRECTION('ref_axis',(-0.339270316273109,5.17357781548062E-5,0.940688922981107));
#95265=DIRECTION('center_axis',(3.20749328139303E-10,-6.20633100467671E-10,
1.));
#95266=DIRECTION('ref_axis',(0.866691368427276,-0.498844737261661,-5.87590228821988E-10));
#95267=DIRECTION('center_axis',(0.49986793327882,-0.866101639116081,1.90517990272809E-10));
#95268=DIRECTION('ref_axis',(0.860040943475696,0.496370021152037,-0.118094782471377));
#95269=DIRECTION('',(0.499649224411919,-0.866227829467842,1.23396570739231E-11));
#95270=DIRECTION('center_axis',(-0.999999988373199,0.000152491317818732,
-1.87772851954759E-10));
#95271=DIRECTION('ref_axis',(-3.55982706672606E-5,-0.233445768239327,-0.972369822662095));
#95272=DIRECTION('',(-0.999999826504559,-0.000589059294606338,-9.75840415418094E-12));
#95273=DIRECTION('center_axis',(0.866101614306204,0.499867976265709,4.6140012316398E-7));
#95274=DIRECTION('ref_axis',(-0.133526547826945,0.231355316769063,0.963662481592028));
#95275=DIRECTION('center_axis',(0.49871281809765,-0.866673168919976,0.0127727577017551));
#95276=DIRECTION('ref_axis',(-0.866743716090636,-0.498753776936691,-2.46734932323965E-5));
#95277=DIRECTION('center_axis',(0.499867933483756,-0.866101638997802,-3.6946001813476E-12));
#95278=DIRECTION('ref_axis',(0.860040943341318,0.496370021372251,-0.118094782524407));
#95279=DIRECTION('',(-0.499875425524196,0.866097314946192,2.97939450888407E-12));
#95280=DIRECTION('center_axis',(-0.499867933268836,0.866101639121843,-9.30508448071521E-11));
#95281=DIRECTION('ref_axis',(0.612178823536753,0.353317150579127,-0.707392450567437));
#95282=DIRECTION('center_axis',(-9.77144385370943E-12,8.58452198215787E-12,
1.));
#95283=DIRECTION('ref_axis',(-0.499867933453369,0.86610163901534,-1.2319451014875E-11));
#95284=DIRECTION('center_axis',(-0.000292299037584954,0.000622660243721873,
-0.999999763427719));
#95285=DIRECTION('ref_axis',(-0.3739931248333,0.927431221651194,0.000686792543433094));
#95286=DIRECTION('center_axis',(8.73203400616075E-6,1.11931192878778E-5,
-0.999999999899233));
#95287=DIRECTION('ref_axis',(0.981923794152388,0.189276682037284,1.06927884435396E-5));
#95288=DIRECTION('center_axis',(0.000544241319620916,3.37006388746452E-5,
-0.999999851332815));
#95289=DIRECTION('ref_axis',(0.999999481671959,-0.000860516695794145,0.000544212118468945));
#95290=DIRECTION('center_axis',(0.000470015849887123,-3.24937798079072E-5,
-0.999999889014622));
#95291=DIRECTION('ref_axis',(0.990181542303097,-0.139786596051217,0.000469943266178612));
#95292=DIRECTION('center_axis',(7.1415822619483E-6,-1.50869154456335E-5,
-0.999999999860691));
#95293=DIRECTION('ref_axis',(0.374180351686036,-0.927355953307279,1.66631806251622E-5));
#95294=DIRECTION('center_axis',(0.000705875471326235,-0.0164283868196891,
0.999864795783071));
#95295=DIRECTION('ref_axis',(-0.0859475317287219,0.996164210383853,0.0164282604086671));
#95296=DIRECTION('center_axis',(0.000705875471326235,-0.0164283868196891,
0.999864795783071));
#95297=DIRECTION('ref_axis',(-0.0859475317287219,0.996164210383853,0.0164282604086671));
#95298=DIRECTION('center_axis',(-0.000705859799792302,0.0164279133143446,
0.999864803574003));
#95299=DIRECTION('ref_axis',(0.0859475320375236,-0.996164218159235,0.0164277873086529));
#95300=DIRECTION('center_axis',(-0.500132054537407,-0.86594914863645,2.36247355012154E-10));
#95301=DIRECTION('ref_axis',(-0.611770536759334,0.353330280154995,-0.707739022153498));
#95302=DIRECTION('',(0.500132054916204,0.865949148403484,4.95738956682312E-6));
#95303=DIRECTION('center_axis',(2.04683355767982E-11,3.98644062205022E-10,
1.));
#95304=DIRECTION('ref_axis',(0.000152464353551005,0.99999998837731,-3.98647204785367E-10));
#95305=DIRECTION('',(2.45754568084511E-11,-1.28562582801806E-10,1.));
#95306=DIRECTION('center_axis',(2.07117597812029E-11,-6.20714840637859E-10,
1.));
#95307=DIRECTION('ref_axis',(0.00133351188552103,-0.99999911087263,-6.20741945501712E-10));
#95308=DIRECTION('center_axis',(2.04690645943389E-11,3.98644756094413E-10,
1.));
#95309=DIRECTION('ref_axis',(0.00015249058914206,0.99999998837331,-3.98647904791984E-10));
#95310=DIRECTION('center_axis',(2.04690645943389E-11,3.98644756094413E-10,
1.));
#95311=DIRECTION('ref_axis',(0.00015249058914206,0.99999998837331,-3.98647904791984E-10));
#95312=DIRECTION('center_axis',(-0.866101662308084,-0.499867893094579,5.99741184575953E-7));
#95313=DIRECTION('ref_axis',(0.133525359115901,-0.231355354157256,-0.963662637324775));
#95314=DIRECTION('center_axis',(1.00293321824568E-11,-5.33795230239775E-12,
1.));
#95315=DIRECTION('ref_axis',(-0.523621485267711,0.851951019816301,9.79969882913522E-12));
#95316=DIRECTION('center_axis',(-0.000247580463257395,-0.000297413145984221,
0.999999925124665));
#95317=DIRECTION('ref_axis',(-0.498675107555646,0.866788970314699,0.000134332230478013));
#95318=DIRECTION('center_axis',(-1.20588669233132E-6,2.14052398408993E-6,
0.999999999996982));
#95319=DIRECTION('ref_axis',(-0.476188566336185,0.879343191981751,-2.45648464787742E-6));
#95320=DIRECTION('center_axis',(-0.866103452389473,-0.499864791378015,9.98246462807773E-6));
#95321=DIRECTION('ref_axis',(-0.139055140807404,0.240956610639026,0.96052255548966));
#95322=DIRECTION('center_axis',(-6.78268607359929E-9,1.16985343912024E-8,
1.));
#95323=DIRECTION('ref_axis',(0.999999988373311,-0.000152490583656896,6.78446991130573E-9));
#95324=DIRECTION('center_axis',(0.866101639009439,0.499867933463593,-8.98022350925842E-11));
#95325=DIRECTION('ref_axis',(-0.123022003249509,0.213155418867108,0.969242154533152));
#95326=DIRECTION('center_axis',(6.78268355716605E-9,-1.16985342246689E-8,
-1.));
#95327=DIRECTION('ref_axis',(-0.000283291448687759,0.999999959872977,-1.17004551302815E-8));
#95328=DIRECTION('center_axis',(6.78268607359929E-9,-1.16985343912024E-8,
-1.));
#95329=DIRECTION('ref_axis',(0.999999988373309,-0.000152490596897286,6.7844699110215E-9));
#95330=DIRECTION('center_axis',(0.866101640318922,0.499867931194704,-7.67400541723529E-9));
#95331=DIRECTION('ref_axis',(-0.154570910715567,0.267818994297709,0.95098938997968));
#95332=DIRECTION('center_axis',(-0.475372244429612,0.823655584163792,-0.3092130461377));
#95333=DIRECTION('ref_axis',(-0.878200586906061,-0.465324839773088,0.110618816880315));
#95334=DIRECTION('center_axis',(-0.752692830019775,0.583237582983616,-0.305429902649121));
#95335=DIRECTION('ref_axis',(0.385047338723435,0.0136702589952006,-0.922795573765395));
#95336=DIRECTION('center_axis',(-0.866096624023016,-0.49987662198515,-2.54686083100281E-5));
#95337=DIRECTION('ref_axis',(0.133556899764209,-0.231354362003343,-0.963658504713884));
#95338=DIRECTION('center_axis',(-0.86609662282915,-0.499876624053316,-2.54755065800527E-5));
#95339=DIRECTION('ref_axis',(0.203478190805147,-0.352503989062812,-0.913420803114024));
#95340=DIRECTION('center_axis',(-0.45656164791324,0.791126879497433,-0.407025456441487));
#95341=DIRECTION('ref_axis',(0.191112124836494,-0.359603314518879,-0.91332448337243));
#95342=DIRECTION('center_axis',(-0.456600204618322,0.791133335566349,-0.406969653043281));
#95343=DIRECTION('ref_axis',(0.751807777541809,0.0985155545683435,-0.651981403980004));
#95344=DIRECTION('',(0.456601063113127,-0.791134363273744,0.406966692017184));
#95345=DIRECTION('center_axis',(-0.452864697021798,0.784660968221121,-0.423344695421649));
#95346=DIRECTION('ref_axis',(0.757637840535283,0.0883765164502521,-0.646664127603466));
#95347=DIRECTION('',(0.452874549141698,-0.784678037962695,0.423302515322931));
#95348=DIRECTION('center_axis',(0.866101638977666,0.499867933518645,2.78105788398264E-10));
#95349=DIRECTION('ref_axis',(0.490379254910602,-0.849660976376288,0.19391856944763));
#95350=DIRECTION('center_axis',(0.984843240599958,0.17344679715859,-3.90946372497147E-11));
#95351=DIRECTION('ref_axis',(0.168784669369994,-0.958371347641238,0.230295669533707));
#95352=DIRECTION('center_axis',(-6.52519367228335E-9,1.70567534818478E-8,
-1.));
#95353=DIRECTION('ref_axis',(-0.147107867375704,0.989120455433094,1.78310911085805E-8));
#95354=DIRECTION('center_axis',(7.9562023636015E-11,-3.98197586015669E-10,
-1.));
#95355=DIRECTION('ref_axis',(-0.00108582375533451,-0.999999410493212,3.98110933381017E-10));
#95356=DIRECTION('center_axis',(-0.75263673729814,-0.582855317448359,-0.306296621906581));
#95357=DIRECTION('ref_axis',(0.637722866152502,-0.761046473391334,-0.118818396407509));
#95358=DIRECTION('center_axis',(-0.865899764412935,0.500217524577921,-0.00016153872665535));
#95359=DIRECTION('ref_axis',(-0.154810995803001,-0.2676779130925,0.950990058003199));
#95360=DIRECTION('center_axis',(0.865949148889976,-0.500132054098441,-2.20435807107844E-9));
#95361=DIRECTION('ref_axis',(-0.169850055047252,-0.294085355007998,0.940566192657521));
#95362=DIRECTION('center_axis',(1.42516103941118E-7,2.23797506831991E-7,
-0.999999999999965));
#95363=DIRECTION('ref_axis',(-0.534667252511511,-0.845062677611384,-2.65321614142623E-7));
#95364=DIRECTION('center_axis',(0.866385616592391,-0.49932081361347,-0.00739516424467936));
#95365=DIRECTION('ref_axis',(0.197411172557376,0.356061143721863,-0.913372482003372));
#95366=DIRECTION('center_axis',(-0.865949148407078,0.50013205493455,2.62104921100459E-11));
#95367=DIRECTION('ref_axis',(-0.154656247266148,-0.267778168424739,0.950987012370119));
#95368=DIRECTION('center_axis',(-0.475619409564935,-0.823510249789315,-0.309220060372938));
#95369=DIRECTION('ref_axis',(0.00100546732738158,0.351016596916303,-0.936368697535726));
#95370=DIRECTION('center_axis',(0.866001181705511,-0.500041919756298,-0.000178244480261283));
#95371=DIRECTION('ref_axis',(-0.165970921585544,-0.287774144529877,0.943207132568527));
#95372=DIRECTION('center_axis',(0.865954105281013,-0.500123471669493,-2.51438726450309E-5));
#95373=DIRECTION('ref_axis',(0.00117939559238608,0.00209237581191918,-0.999997115490589));
#95374=DIRECTION('center_axis',(0.865954106764823,-0.500123469099875,-2.51524337741282E-5));
#95375=DIRECTION('ref_axis',(0.203536755921042,0.352465891637781,-0.913422456599969));
#95376=DIRECTION('center_axis',(-0.456830123611574,-0.790978741958099,-0.407012122585331));
#95377=DIRECTION('ref_axis',(0.000962373691674402,0.457106575151728,-0.889411408061497));
#95378=DIRECTION('center_axis',(-0.456784812515877,-0.790837779620906,-0.407336766544723));
#95379=DIRECTION('ref_axis',(0.216397211988034,0.345361393879982,-0.913180022920498));
#95380=DIRECTION('center_axis',(-0.473938608397881,-0.821655815028623,-0.316644780628908));
#95381=DIRECTION('ref_axis',(0.172322469149843,0.266098427250691,-0.948417942492027));
#95382=DIRECTION('center_axis',(-0.865949148615284,0.500132054574054,2.10278400247788E-9));
#95383=DIRECTION('ref_axis',(-0.490639952485944,-0.849514132994253,-0.193902488038739));
#95384=DIRECTION('center_axis',(0.865949126537479,-0.500132092800446,1.55673419710567E-7));
#95385=DIRECTION('ref_axis',(0.00117941005272161,0.0020417674584308,-0.999997220084923));
#95386=DIRECTION('center_axis',(0.865942675329671,-0.500143259960162,5.05896574986425E-5));
#95387=DIRECTION('ref_axis',(-0.481999010406069,-0.834554905622179,-0.266824030907124));
#95388=DIRECTION('center_axis',(-1.35520299366157E-9,8.27515250767519E-10,
1.));
#95389=DIRECTION('ref_axis',(0.53963414627418,0.841899630701271,3.46290010555528E-11));
#95390=DIRECTION('',(-0.500132054935548,-0.865949148406502,-1.38286182504999E-11));
#95391=DIRECTION('center_axis',(-1.35520299366157E-9,8.27515250767519E-10,
1.));
#95392=DIRECTION('ref_axis',(0.539634147922657,0.841899629644643,3.46291813800104E-11));
#95393=DIRECTION('',(-0.539634146274197,-0.84189963070126,-3.46351569646686E-11));
#95394=DIRECTION('center_axis',(0.000254789247088907,0.999999952677651,
-0.000172415591492447));
#95395=DIRECTION('ref_axis',(-0.309221367298105,0.000242751803898598,0.950990056245517));
#95396=DIRECTION('center_axis',(9.24792884599793E-8,6.35463320852736E-10,
-0.999999999999996));
#95397=DIRECTION('ref_axis',(-0.999179372974842,0.040504081542395,-9.23776585968431E-8));
#95398=DIRECTION('center_axis',(-0.940026272885771,0.000156570881990156,
-0.341102010797422));
#95399=DIRECTION('ref_axis',(0.124215408054235,0.931493792915479,-0.341891570767478));
#95400=DIRECTION('center_axis',(-4.39528778518305E-5,-0.999999980761305,
-0.000191168863408142));
#95401=DIRECTION('ref_axis',(-0.33220518090333,-0.000165710464477028,0.943207130126267));
#95402=DIRECTION('center_axis',(0.866101638989504,0.499867933498133,9.53448431317838E-12));
#95403=DIRECTION('ref_axis',(0.499867933498134,-0.866101638989504,-1.12172424127088E-11));
#95404=DIRECTION('',(2.77206300969279E-11,-6.65289334733643E-11,1.));
#95405=DIRECTION('',(2.8506131344308E-11,-6.65432153823531E-11,1.));
#95406=DIRECTION('center_axis',(-0.865937118195095,-0.500152882610774,-3.6716587892241E-5));
#95407=DIRECTION('ref_axis',(0.500151484379377,-0.865934519039015,-0.00242928174052851));
#95408=DIRECTION('center_axis',(3.20859677369056E-10,-6.20695106423597E-10,
1.));
#95409=DIRECTION('ref_axis',(0.000283291463226707,-0.999999959872973,-6.20785962291092E-10));
#95410=DIRECTION('center_axis',(0.866101639005483,0.499867933470449,-7.45553341285898E-11));
#95411=DIRECTION('ref_axis',(0.499867933470449,-0.866101639005483,-8.12648559556095E-13));
#95412=DIRECTION('center_axis',(0.866327224365416,0.499476865239254,-3.76042872664156E-5));
#95413=DIRECTION('ref_axis',(-0.492047729865933,0.853454550075934,0.17176833959862));
#95414=DIRECTION('',(-0.499867933161134,0.866101638118415,4.29629413286059E-5));
#95415=DIRECTION('',(-1.17915776234791E-7,-5.5902974249733E-8,-0.999999999999991));
#95416=DIRECTION('center_axis',(2.04678162439575E-11,3.98329369488692E-10,
1.));
#95417=DIRECTION('ref_axis',(0.000283291462024182,-0.999999959872973,3.9832350749737E-10));
#95418=DIRECTION('center_axis',(3.63181503208916E-9,-3.97151594389022E-8,
0.999999999999999));
#95419=DIRECTION('ref_axis',(-0.495904326748968,-0.868377163858914,-3.26867047312097E-8));
#95420=DIRECTION('center_axis',(2.04690645943389E-11,3.98428873227274E-10,
1.));
#95421=DIRECTION('ref_axis',(-0.00133351201575229,0.999999110872457,-3.98401157727683E-10));
#95422=DIRECTION('center_axis',(2.04038721682287E-11,3.98270749712992E-10,
1.));
#95423=DIRECTION('ref_axis',(0.000283291462024247,-0.999999959872973,3.98264955402391E-10));
#95424=DIRECTION('center_axis',(-0.933635803134331,0.358223655145375,-1.26017724033645E-10));
#95425=DIRECTION('ref_axis',(-0.358223655145338,-0.933635803134345,2.1869634575482E-10));
#95426=DIRECTION('center_axis',(2.20973132153413E-10,-1.64213853626194E-9,
1.));
#95427=DIRECTION('ref_axis',(-0.410011207798942,-0.912080484101734,-1.40716107168305E-9));
#95428=DIRECTION('center_axis',(0.866185771002777,0.499722132513908,-1.96996592938536E-5));
#95429=DIRECTION('ref_axis',(0.491332356319013,-0.851650671751753,-0.182438068776213));
#95430=DIRECTION('center_axis',(-2.05245759624106E-11,-3.98860694472702E-10,
-1.));
#95431=DIRECTION('ref_axis',(0.00015249059158492,0.99999998837331,-3.98863799119543E-10));
#95432=DIRECTION('center_axis',(0.865949148432909,-0.500132054889826,7.71797625809256E-11));
#95433=DIRECTION('ref_axis',(0.500132054889826,0.865949148432909,-1.09851711060927E-11));
#95434=DIRECTION('',(-7.85420360693845E-11,1.30182407076518E-10,1.));
#95435=DIRECTION('',(-3.33035606037146E-11,9.38240773962207E-11,1.));
#95436=DIRECTION('',(1.35129941388531E-6,2.33898571225244E-6,0.999999999996352));
#95437=DIRECTION('',(-0.500132055220301,-0.865949148239627,2.04493880226475E-6));
#95438=DIRECTION('center_axis',(-0.000152490583211891,-0.999999988373311,
1.19745935389659E-10));
#95439=DIRECTION('ref_axis',(0.999999988373311,-0.000152490583211891,-5.3035638489414E-12));
#95440=DIRECTION('center_axis',(0.000603155450601894,0.999999817397237,
-3.75365914340176E-5));
#95441=DIRECTION('ref_axis',(-0.985137185330499,0.00060063857095604,0.171768347818826));
#95442=DIRECTION('',(-0.999999987134083,0.000152489824670391,4.9786422543624E-5));
#95443=DIRECTION('center_axis',(-0.999999988373344,0.000152490369435357,
1.42741211862571E-10));
#95444=DIRECTION('ref_axis',(-3.55983706530724E-5,-0.233445768239326,-0.972369822662091));
#95445=DIRECTION('',(0.999999990957765,-0.000134478514202089,-6.6694553525759E-12));
#95446=DIRECTION('center_axis',(0.866101639017455,0.499867933449704,-1.56590837518955E-10));
#95447=DIRECTION('ref_axis',(-0.499867933449704,0.866101639017455,-8.77999062343093E-12));
#95448=DIRECTION('',(0.499867933296619,-0.866101638860191,-2.06266365389562E-5));
#95449=DIRECTION('center_axis',(-0.865880433157849,-0.500251011057978,-3.7547937048521E-5));
#95450=DIRECTION('ref_axis',(-0.500251011656034,0.865880433589065,8.04539879137862E-6));
#95451=DIRECTION('center_axis',(0.499867933483865,-0.866101638997739,-3.8215819397891E-12));
#95452=DIRECTION('ref_axis',(0.860040943341243,0.49637002137237,-0.118094782524453));
#95453=DIRECTION('',(-0.49982717443057,0.866125161683202,2.96526692089571E-12));
#95454=DIRECTION('center_axis',(2.06101789280988E-11,-6.20433454612268E-10,
1.));
#95455=DIRECTION('ref_axis',(0.000283291463226323,-0.999999959872973,-6.2043916672058E-10));
#95456=DIRECTION('center_axis',(2.03285990471591E-11,4.14771578194362E-10,
1.));
#95457=DIRECTION('ref_axis',(0.504040063495494,-0.863680273244363,3.47983554460868E-10));
#95458=DIRECTION('center_axis',(2.03084062153774E-11,3.98928390321629E-10,
1.));
#95459=DIRECTION('ref_axis',(0.000283291462023479,-0.999999959872973,3.98922545783778E-10));
#95460=DIRECTION('center_axis',(-2.04690476807851E-11,-3.98648031252335E-10,
-1.));
#95461=DIRECTION('ref_axis',(0.000152490591405984,0.99999998837331,-3.98651112107247E-10));
#95462=DIRECTION('center_axis',(-0.866027343768201,-0.49999663954253,-1.70871676827972E-5));
#95463=DIRECTION('ref_axis',(0.499996639686916,-0.866027343837169,-5.30384960243784E-6));
#95464=DIRECTION('center_axis',(2.20973132153413E-10,-1.64213853626194E-9,
1.));
#95465=DIRECTION('ref_axis',(-0.410011207798959,-0.912080484101726,-1.40716107824066E-9));
#95466=DIRECTION('center_axis',(2.20973132153413E-10,-1.64213853626194E-9,
1.));
#95467=DIRECTION('ref_axis',(-0.410011207798936,-0.912080484101736,-1.40716110007534E-9));
#95468=DIRECTION('center_axis',(0.865949148433504,-0.500132054888796,-1.68672076306109E-10));
#95469=DIRECTION('ref_axis',(0.500132054888796,0.865949148433504,-1.1146535083828E-11));
#95470=DIRECTION('center_axis',(-0.865726068714196,0.5005181041176,-3.74057011972573E-5));
#95471=DIRECTION('ref_axis',(-0.49308464497257,-0.852855875952794,0.171768413117976));
#95472=DIRECTION('',(-0.500132053782567,-0.865949147150766,5.7689619836182E-5));
#95473=DIRECTION('center_axis',(-0.000152490596481648,-0.999999988373309,
-3.4480648891666E-10));
#95474=DIRECTION('ref_axis',(-0.999999988373309,0.000152490596481648,-3.88706563681299E-12));
#95475=DIRECTION('',(0.999999988232567,-0.000152490407195116,-1.67791693942755E-5));
#95476=DIRECTION('center_axis',(0.000287707032022647,-0.999999957917554,
-3.72767335108104E-5));
#95477=DIRECTION('ref_axis',(-0.999999958573538,-0.00028770736027246,8.79760226270188E-6));
#95478=DIRECTION('center_axis',(2.07994860484256E-11,3.98613725360874E-10,
1.));
#95479=DIRECTION('ref_axis',(0.000283291462023852,-0.999999959872973,3.98607724608696E-10));
#95480=DIRECTION('center_axis',(-4.79490088476156E-10,3.82165299406267E-10,
1.));
#95481=DIRECTION('ref_axis',(0.999988805148191,0.00473176270463178,4.77676405076059E-10));
#95482=DIRECTION('center_axis',(2.06935427994603E-11,3.98583388516727E-10,
1.));
#95483=DIRECTION('ref_axis',(0.000283291462023874,-0.999999959872973,3.98577594209524E-10));
#95484=DIRECTION('center_axis',(-0.865862460939526,0.500282118752055,-1.98167387834292E-5));
#95485=DIRECTION('ref_axis',(0.491891875989255,0.851333836534353,-0.182409103685838));
#95486=DIRECTION('center_axis',(-2.04690476807851E-11,-3.98648031252335E-10,
-1.));
#95487=DIRECTION('ref_axis',(0.000152490592109623,0.99999998837331,-3.98651059235101E-10));
#95488=DIRECTION('center_axis',(8.1168378993833E-6,-0.999999999814017,-1.74952149159524E-5));
#95489=DIRECTION('ref_axis',(0.999999999953704,8.11692825189208E-6,-5.16797144466024E-6));
#95490=DIRECTION('center_axis',(2.20973132153413E-10,-1.64213853626194E-9,
1.));
#95491=DIRECTION('ref_axis',(-0.410011207798944,-0.912080484101733,-1.40716110572056E-9));
#95492=DIRECTION('center_axis',(9.27182922026227E-7,4.8298092707455E-6,
-0.999999999987907));
#95493=DIRECTION('ref_axis',(-0.319053749558544,-0.947736622099666,-4.87320831278061E-6));
#95494=DIRECTION('center_axis',(-2.20973132153413E-10,1.64213853626194E-9,
-1.));
#95495=DIRECTION('ref_axis',(-0.410011207839108,-0.912080484083678,-1.40716108634419E-9));
#95496=DIRECTION('center_axis',(7.9562023636015E-11,-3.98197586015669E-10,
-1.));
#95497=DIRECTION('ref_axis',(-0.0010858237553156,-0.999999410493212,3.98110901859781E-10));
#95498=DIRECTION('center_axis',(7.9562023636015E-11,-3.98197586015669E-10,
-1.));
#95499=DIRECTION('ref_axis',(-0.00108582375535403,-0.999999410493212,3.98110933250656E-10));
#95500=DIRECTION('center_axis',(-0.000506799789158256,-0.000907342263461591,
-0.99999945994185));
#95501=DIRECTION('ref_axis',(0.540481947835366,0.841354971486197,-0.0010373136216184));
#95502=DIRECTION('center_axis',(-0.242568096974,0.344351704240074,0.906963407264796));
#95503=DIRECTION('ref_axis',(0.844523945373597,-0.385130936211564,0.372093358800475));
#95504=DIRECTION('center_axis',(2.08101329137594E-11,3.98518468225362E-10,
1.));
#95505=DIRECTION('ref_axis',(0.000283291462023874,-0.999999959872973,3.98512461122558E-10));
#95506=DIRECTION('center_axis',(-1.97362918109151E-11,-3.9766764881044E-10,
-1.));
#95507=DIRECTION('ref_axis',(0.996534087281702,0.0831854126973237,-5.27472359638205E-11));
#95508=DIRECTION('center_axis',(1.96439867410775E-11,3.98607036267151E-10,
1.));
#95509=DIRECTION('ref_axis',(0.000283291462023802,-0.999999959872973,3.98601278965496E-10));
#95510=DIRECTION('center_axis',(-1.20899685662063E-11,-4.01667088478774E-10,
-1.));
#95511=DIRECTION('ref_axis',(0.570312255709197,-0.821427982837137,3.2305131274216E-10));
#95512=DIRECTION('center_axis',(2.03067328577444E-11,3.9959277553514E-10,
1.));
#95513=DIRECTION('ref_axis',(0.000283291462022691,-0.999999959872973,3.99586903249002E-10));
#95514=DIRECTION('center_axis',(-6.6637780363199E-12,-4.69901895172598E-13,
-1.));
#95515=DIRECTION('ref_axis',(-0.426221122608385,-0.904619010767764,3.26131146068808E-12));
#95516=DIRECTION('center_axis',(0.865949148421926,-0.500132054908842,7.55959184139954E-12));
#95517=DIRECTION('ref_axis',(0.500132054908842,0.865949148421926,3.52044782214733E-13));
#95518=DIRECTION('',(-0.500132054908842,-0.865949148421926,3.69421160328898E-12));
#95519=DIRECTION('center_axis',(-0.865949148410031,0.500132054929438,-7.50338957633545E-11));
#95520=DIRECTION('ref_axis',(-0.471230504800265,-0.815907819424466,-0.335016778009252));
#95521=DIRECTION('',(0.4709618234463,0.815442615408742,0.336523850315973));
#95522=DIRECTION('center_axis',(-0.865949147790908,0.500132056001412,-8.43897958457962E-9));
#95523=DIRECTION('ref_axis',(-0.00117940996859854,-0.00204206190343662,
0.999997219483789));
#95524=DIRECTION('center_axis',(0.865949148418774,-0.5001320549143,-9.34723964896023E-11));
#95525=DIRECTION('ref_axis',(-0.5001320549143,-0.865949148418774,-1.87246051996937E-12));
#95526=DIRECTION('center_axis',(0.865949148325588,-0.500132055075646,4.36055108687938E-10));
#95527=DIRECTION('ref_axis',(-0.471637021421655,-0.816611678893909,-0.332721934832346));
#95528=DIRECTION('',(0.500132054914298,0.865949148418775,-1.0773284514487E-8));
#95529=DIRECTION('',(-0.470961823113976,-0.815442613600871,-0.33652385516177));
#95530=DIRECTION('center_axis',(2.11058755108379E-11,3.98662852729714E-10,
1.));
#95531=DIRECTION('ref_axis',(0.000283291462023841,-0.999999959872973,3.98657107322825E-10));
#95532=DIRECTION('center_axis',(-2.11541734650156E-11,-3.98886396135723E-10,
-1.));
#95533=DIRECTION('ref_axis',(-0.996534089181237,-0.0831853899415183,5.42655396318381E-11));
#95534=DIRECTION('center_axis',(-0.000152490545760585,-0.999999988373317,
9.19046783121047E-11));
#95535=DIRECTION('ref_axis',(0.999999988373317,-0.000152490545760585,-1.09756987027622E-11));
#95536=DIRECTION('',(-0.999999988373317,0.000152490545760585,6.65846457831298E-12));
#95537=DIRECTION('center_axis',(-0.000152490569415913,-0.999999988373313,
8.85273521156194E-11));
#95538=DIRECTION('ref_axis',(-0.999999988373313,0.000152490569415913,2.50831053518787E-12));
#95539=DIRECTION('',(0.999999988373308,-0.00015249056940686,1.03578075318078E-7));
#95540=DIRECTION('center_axis',(1.93718598020393E-11,3.98729715911372E-10,
1.));
#95541=DIRECTION('ref_axis',(0.000283291462023756,-0.999999959872973,3.98724101351362E-10));
#95542=DIRECTION('center_axis',(-2.85110030202873E-11,-3.94848986839946E-10,
-1.));
#95543=DIRECTION('ref_axis',(-0.570312255228763,0.821427983170699,-3.08073533620247E-10));
#95544=DIRECTION('center_axis',(0.866101639009148,0.499867933464098,-8.74294109332041E-11));
#95545=DIRECTION('ref_axis',(0.499867933464098,-0.866101639009148,2.87825319134072E-13));
#95546=DIRECTION('center_axis',(0.866101640042813,0.499867931673106,-7.29871554860928E-9));
#95547=DIRECTION('ref_axis',(-0.133526020033639,0.231355333369639,0.963662550738276));
#95548=DIRECTION('',(-0.499867933464098,0.866101639009148,2.96426772017355E-12));
#95549=DIRECTION('',(0.471681045779295,-0.817263319889009,0.331055368505851));
#95550=DIRECTION('',(-0.470713060550295,0.815586130559849,-0.336524112458212));
#95551=DIRECTION('center_axis',(2.03500621302061E-11,3.98813537749731E-10,
1.));
#95552=DIRECTION('ref_axis',(0.00014724912461332,0.999999989158848,-3.9881647191009E-10));
#95553=DIRECTION('center_axis',(-6.65168137584105E-12,-3.8441472227646E-13,
-1.));
#95554=DIRECTION('ref_axis',(0.426221209977661,0.904618969602771,-3.1825082887901E-12));
#95555=DIRECTION('center_axis',(2.02206918743786E-11,3.98154009761953E-10,
1.));
#95556=DIRECTION('ref_axis',(0.000283291462024457,-0.999999959872973,3.98148477162172E-10));
#95557=DIRECTION('center_axis',(-1.79792322089339E-10,3.52494311517404E-10,
1.));
#95558=DIRECTION('ref_axis',(-0.000152491590096264,-0.999999988373157,3.52462059562245E-10));
#95559=DIRECTION('center_axis',(2.05849903095467E-11,3.93254762087736E-10,
1.));
#95560=DIRECTION('ref_axis',(-0.0859275835870871,0.996301385314145,-3.90036447618473E-10));
#95561=DIRECTION('center_axis',(0.999999959872973,0.000283291462024457,
-2.03334846945187E-11));
#95562=DIRECTION('ref_axis',(-0.000283291462024457,0.999999959872973,-3.98148181102699E-10));
#95563=DIRECTION('center_axis',(2.05849903095467E-11,3.93254762087736E-10,
1.));
#95564=DIRECTION('ref_axis',(-0.0859275835870871,0.996301385314145,-3.90036447618473E-10));
#95565=DIRECTION('center_axis',(0.865949148414038,-0.5001320549225,-9.02177221817624E-11));
#95566=DIRECTION('ref_axis',(-0.5001320549225,-0.865949148414038,-9.50767242713368E-12));
#95567=DIRECTION('',(0.500132055081927,0.865949147204894,-4.39846018645274E-5));
#95568=DIRECTION('center_axis',(0.866171128975101,-0.499747510177679,-3.74327459986834E-5));
#95569=DIRECTION('ref_axis',(-0.499747510234275,-0.866171129709637,8.49558231183485E-6));
#95570=DIRECTION('center_axis',(0.500132055237718,0.865949148231982,1.92099502971388E-10));
#95571=DIRECTION('ref_axis',(-0.859663144299313,0.496501551010775,-0.120272557873));
#95572=DIRECTION('',(0.500172694007359,0.865925675892233,-3.69476671480129E-12));
#95573=DIRECTION('center_axis',(2.07219653762525E-11,-6.20594020617204E-10,
1.));
#95574=DIRECTION('ref_axis',(0.000152493287563947,0.999999988372899,6.20590867585166E-10));
#95575=DIRECTION('center_axis',(2.01655736683723E-9,1.3772653573163E-8,
1.));
#95576=DIRECTION('ref_axis',(0.495945043514664,0.868353910461188,-1.29596391505678E-8));
#95577=DIRECTION('center_axis',(0.86610163901695,0.49986793345058,-6.4572958091702E-11));
#95578=DIRECTION('ref_axis',(-0.49986793345058,0.86610163901695,-7.9061757141119E-12));
#95579=DIRECTION('',(0.49986793345058,-0.86610163901695,-2.96426772017355E-12));
#95580=DIRECTION('center_axis',(-0.866101639399856,-0.499867932787134,5.02014624315095E-10));
#95581=DIRECTION('ref_axis',(0.133526027850749,-0.231355333123769,-0.963662549714157));
#95582=DIRECTION('',(0.470713061467076,-0.815586131803007,0.336524108162997));
#95583=DIRECTION('',(-0.471681044603525,0.817263317899072,-0.331055375093544));
#95584=DIRECTION('center_axis',(0.866101639005194,0.499867933470948,2.36134722886305E-12));
#95585=DIRECTION('ref_axis',(-0.499867933470948,0.866101639005194,8.4471318828605E-12));
#95586=DIRECTION('',(0.499867933231549,-0.86610163881589,-2.38169903367946E-5));
#95587=DIRECTION('',(1.20705066775084E-11,-1.61711355417538E-11,-1.));
#95588=DIRECTION('',(1.20602343389731E-11,-1.62116720048289E-11,-1.));
#95589=DIRECTION('',(-1.20602373920864E-11,1.61723434644045E-11,1.));
#95590=DIRECTION('center_axis',(-0.866180813206673,-0.499730726016912,-1.75281692064572E-5));
#95591=DIRECTION('ref_axis',(-0.491343472057785,0.851649625287813,-0.182413015471291));
#95592=DIRECTION('center_axis',(-7.95522332903975E-11,3.98397426160102E-10,
1.));
#95593=DIRECTION('ref_axis',(0.00015919630935572,0.999999987328268,-3.98384732610419E-10));
#95594=DIRECTION('center_axis',(-2.0358042075036E-11,-3.98860611205975E-10,
-1.));
#95595=DIRECTION('ref_axis',(0.000152490589182748,0.99999998837331,-3.98863746249975E-10));
#95596=DIRECTION('center_axis',(0.866030067667264,-0.499991921524588,-1.75038718515791E-5));
#95597=DIRECTION('ref_axis',(0.499991921542031,0.866030067826279,-3.67668633747696E-6));
#95598=DIRECTION('center_axis',(-2.04812406184168E-11,-3.96518401446499E-10,
-1.));
#95599=DIRECTION('ref_axis',(0.999639124362409,0.0268630051177479,-3.11255228388793E-11));
#95600=DIRECTION('center_axis',(0.961086828635129,0.276238282715602,0.00212579077185207));
#95601=DIRECTION('ref_axis',(-0.122769989650984,0.434008986725824,-0.89250418995225));
#95602=DIRECTION('center_axis',(0.865949148406466,-0.500132054935611,-2.2610871508455E-11));
#95603=DIRECTION('ref_axis',(-0.500132054935611,-0.865949148406466,-1.33162925131103E-11));
#95604=DIRECTION('center_axis',(-0.865388647860008,0.501101269694758,-7.52683804430831E-5));
#95605=DIRECTION('ref_axis',(0.498671190132813,0.861177170413798,-0.0984932753522221));
#95606=DIRECTION('',(-2.98631730455412E-12,3.95816357467993E-11,-1.));
#95607=DIRECTION('center_axis',(-0.865961809171731,0.500110132902172,-4.95932538938093E-6));
#95608=DIRECTION('ref_axis',(0.50009468998395,0.865935146951016,0.00784998883946573));
#95609=DIRECTION('',(-0.500132439713633,-0.865948926176417,1.2699563622931E-12));
#95610=DIRECTION('',(-2.97659508152748E-12,3.97307431398985E-11,-1.));
#95611=DIRECTION('',(0.453113828943663,0.784539854309039,0.423302580928542));
#95612=DIRECTION('',(0.456841896898702,0.790995226031778,0.406966870436565));
#95613=DIRECTION('',(-0.50013205479427,-0.865949148488097,7.52280016058648E-11));
#95614=DIRECTION('center_axis',(0.714726757703269,0.699403779745821,0.000121244515207897));
#95615=DIRECTION('ref_axis',(0.000148826039300498,2.12674873172749E-5,-0.999999988699252));
#95616=DIRECTION('center_axis',(-2.04812406184168E-11,-3.96518401446499E-10,
-1.));
#95617=DIRECTION('ref_axis',(0.999639124362412,0.0268630051176346,-3.11255233957863E-11));
#95618=DIRECTION('center_axis',(-0.24772165846275,-0.968831244202594,-1.36131495407366E-5));
#95619=DIRECTION('ref_axis',(0.436810607289651,-0.111676102208023,-0.892594500069807));
#95620=DIRECTION('center_axis',(0.866101641076478,0.499867929882115,-1.45100016585298E-8));
#95621=DIRECTION('ref_axis',(-0.133526011526699,0.231355333637206,0.963662551852768));
#95622=DIRECTION('center_axis',(0.470961823113976,0.815442613600871,0.336523855161771));
#95623=DIRECTION('ref_axis',(-0.000983060472743729,-0.380994508430732,0.92457677784905));
#95624=DIRECTION('center_axis',(-0.4709618234463,-0.815442615408742,-0.336523850315973));
#95625=DIRECTION('ref_axis',(0.493968733874751,-0.559839715124139,0.665262642363074));
#95626=DIRECTION('center_axis',(0.866101671705423,0.49986787681217,6.04215355887172E-7));
#95627=DIRECTION('ref_axis',(-0.133526669112205,0.231355312954293,0.963662465702396));
#95628=DIRECTION('center_axis',(-0.496588940789479,0.867983046149031,0.00220351615219028));
#95629=DIRECTION('ref_axis',(-0.861781125586458,-0.493340533509309,0.118103385132216));
#95630=DIRECTION('center_axis',(2.20662796195092E-10,-6.20661411154799E-10,
1.));
#95631=DIRECTION('ref_axis',(-0.0013352642416094,0.999999108534305,6.20955499213695E-10));
#95632=DIRECTION('center_axis',(-0.865949147159891,0.500132057093982,-1.68703995356845E-8));
#95633=DIRECTION('ref_axis',(-0.00117940997341428,-0.00204204504748518,
0.999997219518204));
#95634=DIRECTION('center_axis',(0.000152553373624621,0.999999988363569,
5.74497113797756E-7));
#95635=DIRECTION('ref_axis',(-0.00117999081505895,-3.94485138745463E-7,
0.999999303810518));
#95636=DIRECTION('center_axis',(-2.04131861154117E-11,-3.98651528454863E-10,
-1.));
#95637=DIRECTION('ref_axis',(-0.000283291462023798,0.999999959872973,-3.98645662179928E-10));
#95638=DIRECTION('center_axis',(0.00899945732954708,-0.015498441383002,
-0.999839391143633));
#95639=DIRECTION('ref_axis',(0.461672554292233,-0.886869744215783,0.017902776542128));
#95640=DIRECTION('center_axis',(-2.92188135622359E-9,4.74381642301402E-9,
-1.));
#95641=DIRECTION('ref_axis',(-0.000283291468092838,0.999999959872971,4.74464406593776E-9));
#95642=DIRECTION('center_axis',(-5.9994740006983E-6,1.05550030449209E-5,
0.999999999926299));
#95643=DIRECTION('ref_axis',(0.481121441719596,-0.876653955771768,1.21395607541647E-5));
#95644=DIRECTION('center_axis',(-2.69776367698869E-7,5.49780537928424E-7,
-0.999999999999813));
#95645=DIRECTION('ref_axis',(0.476187790542012,-0.879343612098446,-6.11910216638813E-7));
#95646=DIRECTION('center_axis',(-2.67145613788147E-7,4.40778126442609E-7,
-0.999999999999867));
#95647=DIRECTION('ref_axis',(0.4664191218598,-0.8845638488901,-5.14498218635892E-7));
#95648=DIRECTION('center_axis',(-2.67145613788147E-7,4.40778126442609E-7,
-0.999999999999867));
#95649=DIRECTION('ref_axis',(0.46641912186028,-0.884563848889847,-5.14498218652335E-7));
#95650=DIRECTION('center_axis',(-2.67047143191236E-7,4.40614591368238E-7,
-0.999999999999867));
#95651=DIRECTION('ref_axis',(0.475731793674015,-0.879590393585241,-5.14603180682157E-7));
#95652=DIRECTION('center_axis',(-0.866101622778984,-0.499867961585293,4.17559111329235E-7));
#95653=DIRECTION('ref_axis',(0.133525582160354,-0.231355347141928,-0.963662608103882));
#95654=DIRECTION('center_axis',(2.20662762367985E-10,-6.20439033482967E-10,
1.));
#95655=DIRECTION('ref_axis',(-0.866695839206079,0.498836969663306,5.00745429859398E-10));
#95656=DIRECTION('center_axis',(2.04692322119948E-11,3.98650612520868E-10,
1.));
#95657=DIRECTION('ref_axis',(0.000283291462023801,-0.999999959872973,3.9864474154066E-10));
#95658=DIRECTION('center_axis',(-2.20662762367985E-10,6.20439033482967E-10,
-1.));
#95659=DIRECTION('ref_axis',(-0.866695839206572,0.49883696966245,5.00745463633141E-10));
#95660=DIRECTION('',(1.58012403023156E-10,2.54770284868755E-10,1.));
#95661=DIRECTION('',(2.97093342343786E-6,4.13890334925171E-5,-0.999999999139061));
#95662=DIRECTION('center_axis',(-0.865949126646512,0.500132092611348,5.80723951273954E-7));
#95663=DIRECTION('ref_axis',(-0.00117940963226237,-0.00204323913311709,
0.99999721707951));
#95664=DIRECTION('center_axis',(0.865949321981956,-0.500131754396735,1.74242381989487E-6));
#95665=DIRECTION('ref_axis',(0.00709671879918371,0.0122910433635363,0.999899278345235));
#95666=DIRECTION('center_axis',(-0.503372703032445,-0.864066571213163,0.00220960488261179));
#95667=DIRECTION('ref_axis',(0.857929189451168,-0.499489710458229,0.120281066814427));
#95668=DIRECTION('center_axis',(2.03702350126678E-11,3.96299215665863E-10,
1.));
#95669=DIRECTION('ref_axis',(-0.999998790510588,-0.00155530619537927,2.09865772006547E-11));
#95670=DIRECTION('center_axis',(2.03024806168239E-11,3.98654470545878E-10,
1.));
#95671=DIRECTION('ref_axis',(0.422480053361653,-0.906372221833577,3.52751927392074E-10));
#95672=DIRECTION('center_axis',(1.47924287771141E-9,6.45351244665804E-10,
-1.));
#95673=DIRECTION('ref_axis',(-0.000283291463255213,0.999999959872973,6.44932212978332E-10));
#95674=DIRECTION('center_axis',(-7.24178594150009E-7,-4.75240072295158E-9,
0.999999999999738));
#95675=DIRECTION('ref_axis',(0.999765316983771,-0.0216635859408227,7.23905687692185E-7));
#95676=DIRECTION('center_axis',(-2.51221039895529E-7,1.64085015019744E-9,
-0.999999999999968));
#95677=DIRECTION('ref_axis',(0.999627796085776,-0.027281299320792,-2.511722989669E-7));
#95678=DIRECTION('center_axis',(1.06580090084843E-7,-2.43431855229126E-9,
-0.999999999999994));
#95679=DIRECTION('ref_axis',(0.999264273702165,-0.0383524614917209,1.06595038418321E-7));
#95680=DIRECTION('center_axis',(0.00016869683891377,0.99999998399285,5.96294933810082E-5));
#95681=DIRECTION('ref_axis',(0.278202098853417,-0.000104207289740791,0.960522556390215));
#95682=DIRECTION('center_axis',(-0.000130390774260796,-0.999999987949689,
8.42547813900973E-5));
#95683=DIRECTION('ref_axis',(0.246093532015562,4.95752913245858E-5,0.969246083841661));
#95684=DIRECTION('center_axis',(1.06658530463601E-7,-2.43405789968065E-9,
-0.999999999999994));
#95685=DIRECTION('ref_axis',(0.999613660923486,-0.0277944040255194,1.06684975884641E-7));
#95686=DIRECTION('center_axis',(-0.000152454191634993,-0.999999988378752,
4.63320624588537E-7));
#95687=DIRECTION('ref_axis',(0.00117999110902996,-6.43214900160952E-7,-0.999999303810042));
#95688=DIRECTION('center_axis',(2.20662796195092E-10,-6.20661411154799E-10,
1.));
#95689=DIRECTION('ref_axis',(-0.865357899276237,-0.501154373581852,-1.20094906140159E-10));
#95690=DIRECTION('center_axis',(2.0469327621786E-11,3.9865161172159E-10,
1.));
#95691=DIRECTION('ref_axis',(0.000283291462023798,-0.999999959872973,3.98645746024379E-10));
#95692=DIRECTION('center_axis',(-2.20662796195092E-10,6.20661411154799E-10,
-1.));
#95693=DIRECTION('ref_axis',(-0.865357899276403,-0.501154373581564,-1.20094886415887E-10));
#95694=DIRECTION('',(1.15961731605996E-10,3.75798592244791E-10,1.));
#95695=DIRECTION('',(-9.7295619061466E-11,-4.59407587527494E-10,-1.));
#95696=DIRECTION('center_axis',(-2.0471242539663E-11,-3.98648086763487E-10,
-1.));
#95697=DIRECTION('ref_axis',(-0.000283291462023802,0.999999959872973,-3.98642240476593E-10));
#95698=DIRECTION('center_axis',(1.94496687731126E-5,-1.12361403930283E-5,
-0.99999999974773));
#95699=DIRECTION('ref_axis',(0.538807030900082,0.842429215692102,1.01396534600141E-6));
#95700=DIRECTION('center_axis',(-7.81668266420545E-9,-1.37643125508458E-8,
-1.));
#95701=DIRECTION('ref_axis',(-0.000283291446255038,0.999999959872977,-1.37620975600834E-8));
#95702=DIRECTION('center_axis',(-7.81668426448785E-9,-1.37643128839127E-8,
-1.));
#95703=DIRECTION('ref_axis',(0.999999988373337,-0.000152490411092932,-7.81458524798916E-9));
#95704=DIRECTION('center_axis',(-8.23532744247644E-7,-1.37026729910006E-6,
-0.999999999998722));
#95705=DIRECTION('ref_axis',(0.523440180312025,0.852062425901036,-1.59862340708247E-6));
#95706=DIRECTION('center_axis',(4.82746645040066E-7,8.2334428985753E-7,
-0.999999999999545));
#95707=DIRECTION('ref_axis',(0.532844542109165,0.84621314923816,9.53953679424574E-7));
#95708=DIRECTION('center_axis',(-0.865940932573247,0.50014627591102,6.31388391555687E-5));
#95709=DIRECTION('ref_axis',(0.139194265354944,0.240876262552658,0.960522557065143));
#95710=DIRECTION('center_axis',(-7.31220205912875E-12,-1.48051015891326E-12,
-1.));
#95711=DIRECTION('ref_axis',(0.52386729143564,0.851799894907182,-5.09499784515301E-12));
#95712=DIRECTION('center_axis',(6.65852832940073E-12,4.20441459425547E-13,
1.));
#95713=DIRECTION('ref_axis',(0.000152490585031875,0.999999988373311,-4.21433721253806E-13));
#95714=DIRECTION('',(0.499827164979053,-0.866125167137523,-2.96251911890977E-12));
#95715=DIRECTION('',(-0.99999999094828,0.000134549025130512,6.67745546356624E-12));
#95716=DIRECTION('',(0.500173259101706,0.865925349484341,-3.68566288599936E-12));
#95717=DIRECTION('',(0.499875345098394,-0.866097361364623,-2.97065150256515E-12));
#95718=DIRECTION('',(0.499867933458997,-0.866101639012092,-2.96423996459794E-12));
#95719=DIRECTION('',(-0.499867933465265,0.866101639008474,2.96426772017355E-12));
#95720=DIRECTION('',(0.999999988373302,-0.000152490614287734,-9.12177658776193E-8));
#95721=DIRECTION('',(-0.999999988373314,0.000152490564692312,6.65846436147255E-12));
#95722=DIRECTION('',(-0.999999985833403,0.000168324665307535,6.65494569174196E-12));
#95723=DIRECTION('',(0.500124116788741,0.86595373306331,-3.68130526062771E-12));
#95724=DIRECTION('',(0.500132054908768,0.865949148421968,2.16858945800702E-8));
#95725=DIRECTION('',(-0.500132054905363,-0.865949148423936,3.69418384771336E-12));
#95726=DIRECTION('center_axis',(0.86594917223989,-0.500132013669245,4.42334453454318E-7));
#95727=DIRECTION('ref_axis',(0.00117941021627208,0.00204119500329144,-0.99999722125339));
#95728=DIRECTION('center_axis',(2.20662813325487E-10,-6.20448775690008E-10,
1.));
#95729=DIRECTION('ref_axis',(0.00133372305599124,-0.999999110591009,-6.20742555706638E-10));
#95730=DIRECTION('center_axis',(-0.866101639782762,-0.499867932123687,9.39456262782912E-10));
#95731=DIRECTION('ref_axis',(-0.130126352176705,0.225464849140136,0.965522000925613));
#95732=DIRECTION('center_axis',(2.03567820152711E-11,3.98862359807239E-10,
1.));
#95733=DIRECTION('ref_axis',(0.00015249421427523,0.999999988372757,-3.98865506558481E-10));
#95734=DIRECTION('center_axis',(-2.20662813325487E-10,6.20448775690008E-10,
-1.));
#95735=DIRECTION('ref_axis',(0.00133372305595098,-0.999999110591009,-6.20742557856757E-10));
#95736=DIRECTION('',(-1.66656589917213E-10,1.41602782832706E-10,1.));
#95737=DIRECTION('center_axis',(0.500132055240855,0.865949148230171,1.62885288590431E-10));
#95738=DIRECTION('ref_axis',(0.865949148230171,-0.500132055240855,2.25750697064443E-11));
#95739=DIRECTION('center_axis',(0.500132054537219,0.865949148636558,-2.3626656187048E-10));
#95740=DIRECTION('ref_axis',(-0.865949148636549,0.500132054537213,-1.48827705178117E-7));
#95741=DIRECTION('center_axis',(-0.500132054537386,-0.865949148636462,2.3646787306042E-10));
#95742=DIRECTION('ref_axis',(-0.612319911393198,0.353647573456518,-0.707105168910356));
#95743=DIRECTION('center_axis',(-0.500132054537219,-0.865949148636558,2.3626656187048E-10));
#95744=DIRECTION('ref_axis',(-0.865949148636548,0.500132054537213,-1.50994389403416E-7));
#95745=DIRECTION('',(-0.500132153788978,-0.865949091313339,1.47598600008791E-12));
#95746=DIRECTION('center_axis',(0.999999988373198,-0.000152491322322091,
1.68305146512268E-10));
#95747=DIRECTION('ref_axis',(-0.000152491322322091,-0.999999988373198,1.53887970256644E-10));
#95748=DIRECTION('center_axis',(2.79396362816431E-12,3.53578277767497E-13,
1.));
#95749=DIRECTION('ref_axis',(-0.999909670667169,-0.0134406289389385,2.79846294047376E-12));
#95750=DIRECTION('center_axis',(-1.32924006220406E-10,-3.84067777581265E-12,
-1.));
#95751=DIRECTION('ref_axis',(-0.354812407087176,-0.934937514370348,5.0753895847327E-11));
#95752=DIRECTION('center_axis',(-4.2020190395807E-8,-9.84713421914307E-11,
-0.999999999999999));
#95753=DIRECTION('ref_axis',(-0.999305084190486,0.0372739682760502,4.1987320331018E-8));
#95754=DIRECTION('center_axis',(0.870078245765533,0.492913629600128,-4.98158948813998E-9));
#95755=DIRECTION('ref_axis',(-9.06986527800668E-7,1.59088263314364E-6,-0.999999999998323));
#95756=DIRECTION('center_axis',(1.16544482398062E-11,-4.4917242147946E-10,
-1.));
#95757=DIRECTION('ref_axis',(-0.49291504057558,0.870077446423233,-3.96559548097274E-10));
#95758=DIRECTION('center_axis',(1.9575910120348E-11,3.95011051645966E-10,
1.));
#95759=DIRECTION('ref_axis',(0.210005140654235,0.977700281731981,-3.90312967131227E-10));
#95760=DIRECTION('center_axis',(-2.03580082479282E-11,-3.98003491275389E-10,
-1.));
#95761=DIRECTION('ref_axis',(0.99996363326117,0.00852831490513966,-2.37515673000112E-11));
#95762=DIRECTION('center_axis',(-2.6847931430124E-12,2.46386244739938E-13,
-1.));
#95763=DIRECTION('ref_axis',(0.509665368666785,0.860372716897596,-1.14996397003493E-12));
#95764=DIRECTION('center_axis',(0.860372714933455,-0.509665371982476,1.61591337533018E-10));
#95765=DIRECTION('ref_axis',(0.499191475501369,0.842691594576151,-0.201689730074365));
#95766=DIRECTION('center_axis',(2.00864270962636E-11,3.97815558272896E-10,
1.));
#95767=DIRECTION('ref_axis',(0.000283291462024826,-0.999999959872973,3.97809751982851E-10));
#95768=DIRECTION('center_axis',(-2.80561338050766E-12,7.32192084740291E-14,
-1.));
#95769=DIRECTION('ref_axis',(0.940510114924672,0.339765689445507,-2.6138183442859E-12));
#95770=DIRECTION('center_axis',(-2.0481190311436E-11,-3.96312233030827E-10,
-1.));
#95771=DIRECTION('ref_axis',(0.999692438488394,-0.024799766715226,-1.06464415845238E-11));
#95772=DIRECTION('center_axis',(0.860321292257255,0.509752169283081,-1.97944771684888E-10));
#95773=DIRECTION('ref_axis',(-0.499151893067729,0.842430944905014,-0.202873090165618));
#95774=DIRECTION('center_axis',(0.500132055240834,0.865949148230183,1.63161512078958E-10));
#95775=DIRECTION('ref_axis',(-0.85966314429927,0.496501551010856,-0.120272557872972));
#95776=DIRECTION('center_axis',(0.500132055821044,0.865949147895081,5.37250133270106E-10));
#95777=DIRECTION('ref_axis',(-0.859663143928878,0.496501551617025,-0.120272558018047));
#95778=DIRECTION('',(0.500132052549446,0.865949149784604,-2.14606110660043E-12));
#95779=DIRECTION('center_axis',(0.499875919829693,-0.866097027922199,-5.47608546111189E-5));
#95780=DIRECTION('ref_axis',(0.866097028966298,0.499875920952431,-8.22863237345585E-6));
#95781=DIRECTION('center_axis',(0.470713061467076,-0.815586131803007,0.336524108162997));
#95782=DIRECTION('ref_axis',(0.879816714819566,0.462428199027919,-0.109921376755852));
#95783=DIRECTION('center_axis',(0.499867933483771,-0.866101638997794,-3.53794771257299E-12));
#95784=DIRECTION('ref_axis',(0.860040943341312,0.496370021372246,-0.118094782524468));
#95785=DIRECTION('center_axis',(0.499866062827877,-0.866102718634594,-2.59276602843084E-6));
#95786=DIRECTION('ref_axis',(3.67348137820808E-5,2.41948813909997E-5,-0.999999999032581));
#95787=DIRECTION('',(0.499867923435744,-0.866101644796982,-1.40748523946854E-12));
#95788=DIRECTION('center_axis',(-0.999999988373347,0.000152490347833431,
5.53797530836869E-11));
#95789=DIRECTION('ref_axis',(-3.55982806625466E-5,-0.233445768239326,-0.972369822662095));
#95790=DIRECTION('',(-0.999999988373312,0.000152490575783503,2.46259956870887E-12));
#95791=DIRECTION('center_axis',(0.999997441688174,0.00176120364025201,0.00141942905616238));
#95792=DIRECTION('ref_axis',(-0.00127206242691301,0.956742491133118,-0.290933304242704));
#95793=DIRECTION('center_axis',(0.937978014297325,-0.043308254766704,0.343979126930559));
#95794=DIRECTION('ref_axis',(-0.344026732748401,0.00658393869301512,0.938936770451422));
#95795=DIRECTION('center_axis',(0.937154251337024,0.0027689944917168,0.348904344871838));
#95796=DIRECTION('ref_axis',(-0.239214162007123,0.73306038802753,0.636709550894407));
#95797=DIRECTION('center_axis',(-2.03597941457467E-11,-3.99079963520066E-10,
-1.));
#95798=DIRECTION('ref_axis',(-0.000283291462023292,0.999999959872973,-3.99074152087814E-10));
#95799=DIRECTION('',(0.941679308985879,-0.000689718333625078,0.336510925998693));
#95800=DIRECTION('center_axis',(0.336223156400348,-0.0125426327256798,-0.941698822057507));
#95801=DIRECTION('ref_axis',(0.94096687998712,-0.0371276982732953,0.336456334147884));
#95802=DIRECTION('center_axis',(0.999999988373198,-0.000152491322228514,
1.68244745175558E-10));
#95803=DIRECTION('ref_axis',(-0.000107827121623133,-0.707104101145608,-0.70710945299605));
#95804=DIRECTION('center_axis',(0.99999998748764,-0.000158178674298685,
-2.05603518424469E-6));
#95805=DIRECTION('ref_axis',(-2.04327461185348E-6,8.06718649388166E-5,-0.999999996743938));
#95806=DIRECTION('',(0.999999988373312,-0.000152490575775568,-2.44189835019171E-12));
#95807=DIRECTION('center_axis',(-7.97982487379944E-11,3.96000898739146E-10,
1.));
#95808=DIRECTION('ref_axis',(0.000283291462026906,-0.999999959872973,3.96023471903612E-10));
#95809=DIRECTION('center_axis',(4.60723669306641E-9,8.0322964945978E-10,
1.));
#95810=DIRECTION('ref_axis',(0.832032983068447,0.55472616225145,-4.27899482550388E-9));
#95811=DIRECTION('',(7.02258358409313E-11,-6.62415402530314E-10,1.));
#95812=DIRECTION('center_axis',(-1.56045321369341E-9,2.6403706998579E-10,
-1.));
#95813=DIRECTION('ref_axis',(0.764882778867091,-0.644169492131191,-1.36354599148757E-9));
#95814=DIRECTION('',(8.78758482647512E-12,5.95595750496614E-11,-1.));
#95815=DIRECTION('center_axis',(2.06371480234585E-11,-6.27503243810779E-10,
1.));
#95816=DIRECTION('ref_axis',(0.000152490763145128,0.999999988373283,6.2750010372552E-10));
#95817=DIRECTION('center_axis',(-0.604341920799652,0.796725073512932,-5.76243497363293E-11));
#95818=DIRECTION('ref_axis',(3.15118140207402E-10,3.11353928905014E-10,
1.));
#95819=DIRECTION('center_axis',(-2.04789961030793E-11,-3.98293287240392E-10,
-1.));
#95820=DIRECTION('ref_axis',(-0.567512355992997,0.82336488010801,-3.16276761386087E-10));
#95821=DIRECTION('center_axis',(-0.82336488063217,-0.567512355232529,-3.26393440053252E-10));
#95822=DIRECTION('ref_axis',(0.556664285136929,-0.80762615742467,0.194588960366342));
#95823=DIRECTION('center_axis',(-0.587661877901198,0.809106616745678,-2.58986720957921E-11));
#95824=DIRECTION('ref_axis',(-3.90551015167439E-8,-2.83340849434878E-8,
0.999999999999999));
#95825=DIRECTION('center_axis',(2.03701339650253E-11,3.96318589057643E-10,
1.));
#95826=DIRECTION('ref_axis',(0.000152490760761489,0.999999988373284,-3.96321619978691E-10));
#95827=DIRECTION('center_axis',(0.916181058229378,0.400764604901303,1.12827455711617E-10));
#95828=DIRECTION('ref_axis',(1.1074528754197E-10,-5.34703288369625E-10,
1.));
#95829=DIRECTION('center_axis',(-2.04441179697118E-11,6.21751317098074E-10,
-1.));
#95830=DIRECTION('ref_axis',(0.809106604043911,0.587661895389287,3.48879586758241E-10));
#95831=DIRECTION('center_axis',(2.04232577030727E-11,3.96147309400518E-10,
1.));
#95832=DIRECTION('ref_axis',(-0.329570876136039,0.944130837121065,-3.67284054470438E-10));
#95833=DIRECTION('center_axis',(-5.21421986317272E-10,3.95576391087893E-9,
1.));
#95834=DIRECTION('ref_axis',(-0.830405297684012,0.557159798961058,-2.63685890064275E-9));
#95835=DIRECTION('',(3.55159190945642E-11,4.24153512312841E-10,1.));
#95836=DIRECTION('center_axis',(-2.13561303320439E-9,3.06615341449934E-9,
-1.));
#95837=DIRECTION('ref_axis',(0.303283576005826,0.952900347636162,2.27394492664615E-9));
#95838=DIRECTION('',(4.47502641887087E-11,4.9257522505286E-11,-1.));
#95839=DIRECTION('center_axis',(2.08179127148683E-11,-6.27592339208505E-10,
1.));
#95840=DIRECTION('ref_axis',(0.0942737331163079,0.995546313962497,6.22834636352334E-10));
#95841=DIRECTION('center_axis',(-7.42470079775209E-10,-1.5816934983981E-9,
1.));
#95842=DIRECTION('ref_axis',(-0.522321863409712,0.852748421871425,9.60993044453859E-10));
#95843=DIRECTION('',(2.01583208458977E-12,5.37846744919079E-11,1.));
#95844=DIRECTION('center_axis',(9.21353782113929E-10,3.54547693981466E-9,
-1.));
#95845=DIRECTION('ref_axis',(0.673105187143046,0.739546757846402,3.24230220445402E-9));
#95846=DIRECTION('',(-8.78400976955795E-12,-4.29807052171327E-10,-1.));
#95847=DIRECTION('center_axis',(2.03728945605969E-11,3.96335270158588E-10,
1.));
#95848=DIRECTION('ref_axis',(0.000283291462026497,-0.999999959872973,3.96329376360887E-10));
#95849=DIRECTION('center_axis',(-4.1161143991917E-9,-1.50891629746575E-9,
1.));
#95850=DIRECTION('ref_axis',(-0.673104818701427,-0.739547093186715,-3.88656715928001E-9));
#95851=DIRECTION('',(9.87034658173069E-11,3.6721157670172E-10,1.));
#95852=DIRECTION('center_axis',(1.29442944297314E-9,8.80668843405985E-10,
-1.));
#95853=DIRECTION('ref_axis',(-0.898008521676506,0.439978061948975,-7.74852249496174E-10));
#95854=DIRECTION('',(-2.7058898871557E-11,-6.16708817346989E-11,-1.));
#95855=DIRECTION('center_axis',(2.09470266653022E-11,3.95775801020903E-10,
1.));
#95856=DIRECTION('ref_axis',(0.000283291462027257,-0.999999959872973,3.95769863376712E-10));
#95857=DIRECTION('center_axis',(9.01195748234662E-10,2.73652822624371E-10,
1.));
#95858=DIRECTION('ref_axis',(0.766766380453795,0.641926255737983,-8.66584469233384E-10));
#95859=DIRECTION('',(1.85591375601035E-12,-4.3960675100152E-11,1.));
#95860=DIRECTION('center_axis',(-5.74881512836398E-10,3.67070235318678E-10,
-1.));
#95861=DIRECTION('ref_axis',(0.830405132567856,-0.557160045054346,-6.81778853432103E-10));
#95862=DIRECTION('',(2.7148609055283E-11,-3.5011218812997E-10,-1.));
#95863=DIRECTION('center_axis',(-2.072253306451E-11,6.27708718337061E-10,
-1.));
#95864=DIRECTION('ref_axis',(-0.000283291463236205,0.999999959872973,6.27717137721326E-10));
#95865=DIRECTION('center_axis',(-2.0958759467532E-11,6.27484231241482E-10,
-1.));
#95866=DIRECTION('ref_axis',(-0.865949148544327,0.500132054696913,3.31953489835111E-10));
#95867=DIRECTION('center_axis',(2.07481701090806E-11,-6.27719126677917E-10,
1.));
#95868=DIRECTION('ref_axis',(-0.450551854005133,-0.892750260068591,-5.51048269313396E-10));
#95869=DIRECTION('center_axis',(-0.892750260242704,0.450551853660136,2.97724733755445E-10));
#95870=DIRECTION('ref_axis',(-0.44059732659641,-0.873025767951081,0.209045459863452));
#95871=DIRECTION('center_axis',(0.866101639012092,0.499867933458997,-6.66958849260268E-11));
#95872=DIRECTION('ref_axis',(0.499867933458997,-0.866101639012092,3.13582493305375E-12));
#95873=DIRECTION('center_axis',(-0.866101639011736,-0.499867933459613,6.83873790929823E-11));
#95874=DIRECTION('ref_axis',(0.167906525762867,-0.290925077136125,0.941897020963323));
#95875=DIRECTION('center_axis',(-0.866945462831,-0.498379322894225,-0.00485952551568192));
#95876=DIRECTION('ref_axis',(-0.170424032404973,0.305591892213453,-0.936786659059698));
#95877=DIRECTION('center_axis',(0.866101634549009,0.499867941192005,-3.1590224214284E-8));
#95878=DIRECTION('ref_axis',(-0.13352599681698,0.231355334099866,0.963662553779886));
#95879=DIRECTION('',(0.470713106773277,-0.815586210009292,-0.336523855253278));
#95880=DIRECTION('center_axis',(2.2065405622454E-10,-6.20736628764717E-10,
1.));
#95881=DIRECTION('ref_axis',(0.000283291463226722,-0.999999959872973,-6.20798988937975E-10));
#95882=DIRECTION('center_axis',(-2.20662796195092E-10,6.20661411154799E-10,
-1.));
#95883=DIRECTION('ref_axis',(-0.00133526424159765,0.999999108534305,6.20955535671181E-10));
#95884=DIRECTION('center_axis',(2.92189332928502E-9,-4.74528200067326E-9,
1.));
#95885=DIRECTION('ref_axis',(-0.500676077170897,0.865634718428485,5.57060292963351E-9));
#95886=DIRECTION('center_axis',(-0.866101639026401,-0.499867933434204,-1.0488744595083E-10));
#95887=DIRECTION('ref_axis',(0.470541997829864,-0.81528973606275,-0.337480183935311));
#95888=DIRECTION('center_axis',(-0.000152490614304188,-0.999999988373306,
1.21192222923838E-11));
#95889=DIRECTION('ref_axis',(0.999999988373306,-0.000152490614304188,7.01717248760905E-12));
#95890=DIRECTION('center_axis',(-0.00186228701317102,-0.999986476262203,
-0.00485583976095408));
#95891=DIRECTION('ref_axis',(0.361288757257499,-0.00520067040274166,0.93243948163229));
#95892=DIRECTION('center_axis',(0.000152490687633557,0.999999988373295,
-1.18619244982021E-9));
#95893=DIRECTION('ref_axis',(-0.00117999097812391,1.81123829415476E-7,0.999999303810387));
#95894=DIRECTION('',(0.94167493114901,-0.000143596978625801,-0.336523852684198));
#95895=DIRECTION('center_axis',(-2.03032397751851E-11,-3.984368113219E-10,
-1.));
#95896=DIRECTION('ref_axis',(-0.000283291462024052,0.999999959872973,-3.98430994489115E-10));
#95897=DIRECTION('',(0.456868198146594,-0.790975037481159,-0.406976583606432));
#95898=DIRECTION('center_axis',(-2.03702350126678E-11,-3.96299215665863E-10,
-1.));
#95899=DIRECTION('ref_axis',(-0.999998790510587,-0.00155530619578295,2.09865772094052E-11));
#95900=DIRECTION('',(-0.456320093191884,0.791291231804375,0.406976853173328));
#95901=DIRECTION('center_axis',(0.470713107794408,-0.815586211216955,-0.336523850898123));
#95902=DIRECTION('ref_axis',(0.000982357859890603,0.381906736401483,-0.924200346063668));
#95903=DIRECTION('',(0.470713107794408,-0.815586211216955,-0.336523850898123));
#95904=DIRECTION('center_axis',(0.866101639008474,0.499867933465265,3.68374775128189E-12));
#95905=DIRECTION('ref_axis',(-0.499867933465265,0.866101639008474,-2.71772188087382E-12));
#95906=DIRECTION('center_axis',(-0.866101633430875,-0.49986794312935,4.74541298201014E-8));
#95907=DIRECTION('ref_axis',(0.133525980158396,-0.231355334623824,-0.963662555962323));
#95908=DIRECTION('center_axis',(2.2081185426133E-10,-6.20550250074459E-10,
1.));
#95909=DIRECTION('ref_axis',(0.000283291463226503,-0.999999959872973,-6.20612725257134E-10));
#95910=DIRECTION('center_axis',(-0.94167493114901,0.000143596978625801,
0.336523852684198));
#95911=DIRECTION('ref_axis',(-0.328270110025749,-0.220509113195535,-0.91848487514025));
#95912=DIRECTION('center_axis',(-1.57930407488661E-9,-6.2817237522772E-10,
1.));
#95913=DIRECTION('ref_axis',(-0.999999695142328,-0.000780842654948025,-1.57979409705146E-9));
#95914=DIRECTION('center_axis',(-0.000152490981224554,-0.99999998837325,
-1.05843195319366E-9));
#95915=DIRECTION('ref_axis',(0.940689241038719,-0.000143446267967651,-0.339269408018417));
#95916=DIRECTION('center_axis',(0.865949148421973,-0.500132054908761,1.32917010731148E-11));
#95917=DIRECTION('ref_axis',(0.500132054908761,0.865949148421973,-2.15064077657701E-12));
#95918=DIRECTION('center_axis',(-0.865949148868977,0.500132054134801,-3.64477410752517E-9));
#95919=DIRECTION('ref_axis',(-0.00117940996585831,-0.00204207149470831,
0.999997219464206));
#95920=DIRECTION('',(-0.470961742525596,-0.815442473316877,0.33652430787108));
#95921=DIRECTION('center_axis',(-2.04714929903649E-11,-3.9864167522552E-10,
-1.));
#95922=DIRECTION('ref_axis',(-0.000283291462023811,0.999999959872973,-3.98635809576397E-10));
#95923=DIRECTION('center_axis',(2.04714929903649E-11,3.9864167522552E-10,
1.));
#95924=DIRECTION('ref_axis',(-0.000283291462023811,0.999999959872973,-3.98635812431106E-10));
#95925=DIRECTION('center_axis',(-0.423274485821561,0.0179222114458757,-0.905824212521051));
#95926=DIRECTION('ref_axis',(-0.00849938705871453,-0.99983887749776,-0.0158107388709388));
#95927=DIRECTION('center_axis',(-2.03019628018664E-11,-3.986520558108E-10,
-1.));
#95928=DIRECTION('ref_axis',(-0.000283291462023799,0.999999959872973,-3.9864626105204E-10));
#95929=DIRECTION('',(-0.913438400812455,0.000455365908290581,0.4069767567848));
#95930=DIRECTION('',(0.913438587906982,0.000170661335052433,-0.406976555832405));
#95931=DIRECTION('center_axis',(-0.000152490564692312,-0.999999988373314,
1.25558258234904E-10));
#95932=DIRECTION('ref_axis',(-0.999999988373314,0.000152490564692312,1.65521107020269E-12));
#95933=DIRECTION('',(0.941674931676183,-0.000143596630858681,-0.336523851209187));
#95934=DIRECTION('center_axis',(-0.000152488161541656,-0.99999998837368,
7.47264886080679E-9));
#95935=DIRECTION('ref_axis',(0.00117999097990396,-1.87407301076572E-7,-0.999999303810384));
#95936=DIRECTION('center_axis',(2.20638484045577E-10,-6.20693801911543E-10,
1.));
#95937=DIRECTION('ref_axis',(0.000283291463226662,-0.999999959872973,-6.20756187190832E-10));
#95938=DIRECTION('center_axis',(2.03024806168239E-11,3.98438559923164E-10,
1.));
#95939=DIRECTION('ref_axis',(0.422480053353391,-0.906372221837428,3.5255623051874E-10));
#95940=DIRECTION('center_axis',(7.96053418496145E-11,-3.95636134964406E-10,
-1.));
#95941=DIRECTION('ref_axis',(0.258671747522184,-0.965965282519936,4.02762355536567E-10));
#95942=DIRECTION('center_axis',(7.96053418496145E-11,-3.95636134964406E-10,
-1.));
#95943=DIRECTION('ref_axis',(0.258671747522036,-0.965965282519975,4.02762355536196E-10));
#95944=DIRECTION('center_axis',(-2.03021818107052E-11,-3.98435007209485E-10,
-1.));
#95945=DIRECTION('ref_axis',(-0.000283291462024053,0.999999959872973,-3.98429245635482E-10));
#95946=DIRECTION('',(-0.457112801956138,-0.790833622184791,0.406976741730889));
#95947=DIRECTION('',(0.456571319827426,0.791146453044853,-0.406976559208991));
#95948=DIRECTION('center_axis',(0.865949148423936,-0.500132054905363,2.02875910515488E-11));
#95949=DIRECTION('ref_axis',(-0.500132054905363,-0.865949148423936,2.22419305195842E-12));
#95950=DIRECTION('',(-0.470961734809039,-0.815442459872144,0.336524351248654));
#95951=DIRECTION('center_axis',(0.865949148439944,-0.500132054877645,-1.44255295209117E-9));
#95952=DIRECTION('ref_axis',(0.00117940996295477,0.00204208165757553,-0.999997219443456));
#95953=DIRECTION('center_axis',(2.20680247946942E-10,-6.20557466524119E-10,
1.));
#95954=DIRECTION('ref_axis',(0.00018952312029211,0.999999982040493,6.20515617696951E-10));
#95955=DIRECTION('center_axis',(2.76799026407981E-12,1.13131726209303E-13,
1.));
#95956=DIRECTION('ref_axis',(-0.000152490584980859,-0.999999988373311,1.13485609798403E-13));
#95957=DIRECTION('center_axis',(2.76799026407981E-12,1.13131726209303E-13,
1.));
#95958=DIRECTION('ref_axis',(0.999999959872973,0.000283291463234646,-2.76802229790061E-12));
#95959=DIRECTION('center_axis',(-4.75086862211649E-11,-6.23696427837217E-10,
1.));
#95960=DIRECTION('ref_axis',(-0.10522184398499,-0.99444877371758,-6.25232848994178E-10));
#95961=DIRECTION('center_axis',(-2.04740807641102E-11,-3.95387944607251E-10,
-1.));
#95962=DIRECTION('ref_axis',(-0.0413551309874945,-0.999144510639481,3.95896815223E-10));
#95963=DIRECTION('center_axis',(2.04293246815895E-11,3.95884297565985E-10,
1.));
#95964=DIRECTION('ref_axis',(-0.0411003464397491,0.999155023768851,-3.94710891443518E-10));
#95965=DIRECTION('center_axis',(2.22025732217815E-10,-1.31529059865798E-9,
1.));
#95966=DIRECTION('ref_axis',(-0.450274989301944,0.892889933871546,1.27438264874824E-9));
#95967=DIRECTION('center_axis',(7.99208791594369E-11,-3.98192478989756E-10,
-1.));
#95968=DIRECTION('ref_axis',(-0.450279560235881,0.89288762878303,-3.91533883323579E-10));
#95969=DIRECTION('',(0.499867932104255,-0.866101639793977,-2.00989742182855E-9));
#95970=DIRECTION('center_axis',(-9.12811331079191E-10,1.25161878083979E-9,
-1.));
#95971=DIRECTION('ref_axis',(-0.470103917637707,0.882611073248959,1.53380801546075E-9));
#95972=DIRECTION('center_axis',(8.13913094907526E-11,-5.95939325664929E-10,
1.));
#95973=DIRECTION('ref_axis',(-0.555508816542525,-0.831510646199748,-4.50317336479458E-10));
#95974=DIRECTION('center_axis',(-0.499867933484771,0.866101638997216,3.77231579307136E-12));
#95975=DIRECTION('ref_axis',(0.612425996653835,0.353459806076357,-0.707107180073163));
#95976=DIRECTION('center_axis',(0.499867932455573,-0.866101639591215,3.7309882960912E-10));
#95977=DIRECTION('ref_axis',(0.860040943978738,0.496370020327682,-0.118094782272792));
#95978=DIRECTION('center_axis',(0.83730269699808,0.546739310324578,0.000565814055993222));
#95979=DIRECTION('ref_axis',(0.000473723878391737,0.000309404649355679,
-0.999999839927212));
#95980=DIRECTION('center_axis',(-7.92611636046825E-11,-6.2755989294061E-10,
1.));
#95981=DIRECTION('ref_axis',(0.00028329146323471,-0.999999959872973,-6.27537361868049E-10));
#95982=DIRECTION('center_axis',(-7.93383280080218E-11,-6.27322110924311E-10,
1.));
#95983=DIRECTION('ref_axis',(-0.0949513909144994,0.99548191011359,6.1695455581822E-10));
#95984=DIRECTION('center_axis',(0.0560593637478591,0.9984274348954,-7.06001178766846E-5));
#95985=DIRECTION('ref_axis',(-5.3647804972865E-6,-7.04100958309712E-5,-0.999999997506819));
#95986=DIRECTION('center_axis',(0.0230042494253041,0.999735367236262,2.31423357049954E-6));
#95987=DIRECTION('ref_axis',(3.89309696165891E-5,1.41903175749521E-6,-0.999999999241183));
#95988=DIRECTION('center_axis',(2.07543470256977E-11,-6.27473156766811E-10,
1.));
#95989=DIRECTION('ref_axis',(0.000283291463234625,-0.999999959872973,-6.27479058831934E-10));
#95990=DIRECTION('center_axis',(2.0481206791309E-11,3.96308957872904E-10,
1.));
#95991=DIRECTION('ref_axis',(0.886297615555764,0.463116115742226,-2.01689506771504E-10));
#95992=DIRECTION('center_axis',(-0.831517418082931,0.555498679887503,8.24249977240954E-6));
#95993=DIRECTION('ref_axis',(-1.7799381102293E-5,-1.18056001800632E-5,-0.999999999771905));
#95994=DIRECTION('center_axis',(2.05842287659408E-13,4.66159333356586E-11,
1.));
#95995=DIRECTION('ref_axis',(-0.00015249058341043,-0.999999988373311,4.66159402745525E-11));
#95996=DIRECTION('center_axis',(1.75513813946947E-8,-7.60821417172819E-7,
0.99999999999971));
#95997=DIRECTION('ref_axis',(0.0482903749048637,-0.998833339296886,-7.6078135908005E-7));
#95998=DIRECTION('',(0.107495803853118,-0.99420553818311,6.66064133014732E-8));
#95999=DIRECTION('center_axis',(1.72284955002842E-7,-5.07209868055858E-6,
0.999999999987122));
#96000=DIRECTION('ref_axis',(0.0473727172689231,-0.998877282569189,-5.07456575285543E-6));
#96001=DIRECTION('center_axis',(2.0927855151967E-11,-6.44232250879284E-10,
1.));
#96002=DIRECTION('ref_axis',(0.020280958601932,-0.999794320207005,-6.44523659859268E-10));
#96003=DIRECTION('',(-0.107470071804527,0.994208320054872,-1.29873972687378E-10));
#96004=DIRECTION('center_axis',(-9.46962970278103E-11,9.24739729235569E-11,
1.));
#96005=DIRECTION('ref_axis',(-0.000152490561337546,-0.999999988373314,9.24595816576002E-11));
#96006=DIRECTION('center_axis',(1.82797540125568E-11,-6.14414658040019E-10,
1.));
#96007=DIRECTION('ref_axis',(0.214665081410416,-0.976687720217194,-6.04017174840577E-10));
#96008=DIRECTION('',(0.981734337290398,0.19025690785089,4.71845479355082E-12));
#96009=DIRECTION('center_axis',(2.2185467176397E-6,-1.23844468110923E-5,
0.999999999920852));
#96010=DIRECTION('ref_axis',(0.185515393009955,-0.982641358176054,-1.2581044203219E-5));
#96011=DIRECTION('',(-0.10749580383877,0.994205538184661,-6.65889212658755E-8));
#96012=DIRECTION('center_axis',(1.74815848727689E-7,-8.87257589232693E-7,
0.999999999999591));
#96013=DIRECTION('ref_axis',(0.2131545428236,-0.977018495665688,-9.04129867684581E-7));
#96014=DIRECTION('',(0.107464999637237,-0.994208868323437,-1.43142220299097E-10));
#96015=DIRECTION('center_axis',(0.832032629038506,0.554726693260088,4.03455463482416E-11));
#96016=DIRECTION('ref_axis',(0.554726693260087,-0.832032629038506,-3.16028453406503E-12));
#96017=DIRECTION('',(0.554726693260063,-0.832032629038523,-3.1602809258402E-12));
#96018=DIRECTION('',(3.34339366668502E-7,-5.0188640923765E-7,-0.999999999999818));
#96019=DIRECTION('',(-0.554726693260173,0.83203262903845,3.20991233593304E-12));
#96020=DIRECTION('center_axis',(-2.06379746191948E-11,6.27471297143245E-10,
-1.));
#96021=DIRECTION('ref_axis',(-0.000283291463234616,0.999999959872973,6.27477135659045E-10));
#96022=DIRECTION('center_axis',(-2.26135043850106E-10,3.0395594374788E-10,
-1.));
#96023=DIRECTION('ref_axis',(-0.764883015202334,0.644169211508115,3.68764825802244E-10));
#96024=DIRECTION('',(-1.43393479035137E-11,3.94416055371494E-10,1.));
#96025=DIRECTION('center_axis',(2.90792123453648E-10,-2.02050154385347E-10,
1.));
#96026=DIRECTION('ref_axis',(-0.90776010212464,0.419489686393675,3.48730360511462E-10));
#96027=DIRECTION('center_axis',(0.832032628898747,0.554726693469713,5.10880227011512E-11));
#96028=DIRECTION('ref_axis',(-0.554726693469713,0.832032628898747,1.15332153549641E-10));
#96029=DIRECTION('',(-1.94054844415703E-11,-6.09602324175285E-11,1.));
#96030=DIRECTION('',(0.554726693469731,-0.832032628898734,2.88767898481979E-11));
#96031=DIRECTION('',(-0.554726693469729,0.832032628898735,4.56197024600868E-11));
#96032=DIRECTION('center_axis',(-2.06345851863632E-11,6.27476681724914E-10,
-1.));
#96033=DIRECTION('ref_axis',(-0.000283291463234624,0.999999959872973,6.27482517488785E-10));
#96034=DIRECTION('',(-5.10838416012404E-11,7.06198939326441E-10,-1.));
#96035=DIRECTION('center_axis',(-5.03737696087164E-11,6.23497586893507E-10,
-1.));
#96036=DIRECTION('ref_axis',(-0.0377437902108696,0.999287449285999,6.24950870506026E-10));
#96037=DIRECTION('',(-1.01024581755649E-11,6.13077588695887E-10,-1.));
#96038=DIRECTION('center_axis',(-1.3481939609844E-10,6.08328665219204E-10,
-1.));
#96039=DIRECTION('ref_axis',(-0.0377437827455963,0.999287449567968,6.12975693554139E-10));
#96040=DIRECTION('center_axis',(-0.58766187790113,0.809106616745727,-2.59236798694218E-11));
#96041=DIRECTION('ref_axis',(-0.801283737409252,-0.581980045779236,0.138721297853857));
#96042=DIRECTION('',(-0.587661878030551,0.809106616651728,2.3660788883717E-11));
#96043=DIRECTION('',(0.587661884416599,-0.80910661201348,1.51053614061425E-11));
#96044=DIRECTION('center_axis',(0.152240045930555,-0.987648592743699,0.0370570596034581));
#96045=DIRECTION('ref_axis',(-0.00562920638038727,0.0366270115026807,0.999313151151284));
#96046=DIRECTION('center_axis',(-0.587662894990551,0.809105878020547,-1.981018938918E-6));
#96047=DIRECTION('ref_axis',(0.809105876965043,0.587662894345708,4.96976336407926E-5));
#96048=DIRECTION('center_axis',(2.03308979894456E-11,3.96307375805094E-10,
1.));
#96049=DIRECTION('ref_axis',(0.262043913287579,0.96505595045517,-3.87786413139993E-10));
#96050=DIRECTION('',(-7.46499112525001E-12,-4.05496791699988E-11,-1.));
#96051=DIRECTION('center_axis',(-2.03701339650253E-11,-3.96318589057643E-10,
-1.));
#96052=DIRECTION('ref_axis',(0.000152490801990456,0.999999988373278,-3.9632165450727E-10));
#96053=DIRECTION('',(6.42616697354992E-11,-1.04649551246894E-10,1.));
#96054=DIRECTION('center_axis',(-0.916181058229432,-0.400764604901179,-1.12444331623607E-10));
#96055=DIRECTION('ref_axis',(0.391367033364151,-0.894697431915937,0.215286670555263));
#96056=DIRECTION('',(-0.91618105817141,-0.400764605033822,-5.94031490663838E-12));
#96057=DIRECTION('',(0.91618212994039,0.4007621548723,3.18541859556376E-11));
#96058=DIRECTION('center_axis',(2.16901019714499E-11,-6.29303859023267E-10,
1.));
#96059=DIRECTION('ref_axis',(0.000283291463236778,-0.999999959872973,-6.2930996298105E-10));
#96060=DIRECTION('center_axis',(2.04256620298104E-11,3.96099486543733E-10,
1.));
#96061=DIRECTION('ref_axis',(0.000152490588290021,0.99999998837331,-3.96102549606275E-10));
#96062=DIRECTION('center_axis',(1.5089302489793E-9,-2.42003733719187E-9,
-1.));
#96063=DIRECTION('ref_axis',(-0.422718443722563,0.906261064669985,-2.83103832058261E-9));
#96064=DIRECTION('center_axis',(2.06334044901973E-11,-6.27521562490685E-10,
1.));
#96065=DIRECTION('ref_axis',(0.000283291463234697,-0.999999959872973,-6.2752737349192E-10));
#96066=DIRECTION('',(-4.67260576064721E-11,-3.87801151191525E-10,-1.));
#96067=DIRECTION('center_axis',(-2.06371480234585E-11,6.27503243810779E-10,
-1.));
#96068=DIRECTION('ref_axis',(0.000152490803658525,0.999999988373277,6.27500103551561E-10));
#96069=DIRECTION('',(4.42815158152587E-11,-1.95573690575657E-11,1.));
#96070=DIRECTION('center_axis',(0.604341920799737,-0.796725073512868,5.74874869929687E-11));
#96071=DIRECTION('ref_axis',(-0.56336849151887,-0.427333351943788,0.707108300814125));
#96072=DIRECTION('',(0.604341920981324,-0.796725073375128,1.12112985561907E-12));
#96073=DIRECTION('',(-0.604342346318184,0.796724750743086,-1.47551415530245E-11));
#96074=DIRECTION('center_axis',(5.02804503761667E-12,2.23283891376269E-11,
1.));
#96075=DIRECTION('ref_axis',(0.000152490581193387,0.999999988373311,-2.23291177214868E-11));
#96076=DIRECTION('center_axis',(-1.75081806908298E-10,9.16334758072068E-10,
-1.));
#96077=DIRECTION('ref_axis',(-0.367604085977545,0.929982384764687,9.16536849432797E-10));
#96078=DIRECTION('center_axis',(0.809077734496118,0.587700565932696,0.00112443097534998));
#96079=DIRECTION('ref_axis',(-0.000250381898285144,0.0022579636120484,-0.999997419451286));
#96080=DIRECTION('center_axis',(0.422624449665661,-0.906304901534134,-6.98886504224561E-11));
#96081=DIRECTION('ref_axis',(0.906304901534134,0.422624449665661,-1.48347133188675E-11));
#96082=DIRECTION('',(0.906304901533204,0.422624449667657,-8.40216785036318E-14));
#96083=DIRECTION('',(7.74272458647918E-11,6.42033342046488E-10,-1.));
#96084=DIRECTION('',(-0.906304901533992,-0.422624449665967,1.3290222256046E-11));
#96085=DIRECTION('',(-8.2740239104595E-11,-6.05252417074098E-10,1.));
#96086=DIRECTION('center_axis',(2.06196613602994E-11,-6.27844720657578E-10,
1.));
#96087=DIRECTION('ref_axis',(0.250450498363676,0.968129406571966,6.02670695977848E-10));
#96088=DIRECTION('center_axis',(-1.79280589722788E-10,2.91805413166202E-10,
-1.));
#96089=DIRECTION('ref_axis',(0.809106600529685,0.587661900227756,2.64240187683413E-11));
#96090=DIRECTION('center_axis',(2.07481531955267E-11,-6.27715851519994E-10,
1.));
#96091=DIRECTION('ref_axis',(0.809106601947885,0.587661898275146,3.52097182190047E-10));
#96092=DIRECTION('',(-3.45199520357386E-11,1.26111743270485E-11,1.));
#96093=DIRECTION('center_axis',(-2.04142913511063E-11,-3.9842054655459E-10,
-1.));
#96094=DIRECTION('ref_axis',(-0.000283291462024067,0.999999959872973,-3.98414702143491E-10));
#96095=DIRECTION('center_axis',(5.14060543264916E-11,-4.09710709803335E-10,
-1.));
#96096=DIRECTION('ref_axis',(-0.303283519620351,-0.952900365582201,3.7481569322762E-10));
#96097=DIRECTION('',(1.02715724120683E-10,4.15395824404641E-10,1.));
#96098=DIRECTION('center_axis',(-2.77314319511307E-11,4.05789596369388E-10,
1.));
#96099=DIRECTION('ref_axis',(-0.00104467020059442,-0.999999454331937,4.05763261570061E-10));
#96100=DIRECTION('center_axis',(0.830405162236573,-0.557160000835353,9.73710001517247E-12));
#96101=DIRECTION('ref_axis',(0.557160000835353,0.830405162236573,1.37193381655187E-11));
#96102=DIRECTION('',(7.42949460286191E-11,-3.71179602609573E-10,-1.));
#96103=DIRECTION('',(-0.557160000835412,-0.830405162236534,-1.37498901153776E-11));
#96104=DIRECTION('',(0.557160000835459,0.830405162236502,1.37261224608665E-11));
#96105=DIRECTION('center_axis',(-2.03535276740302E-11,-3.98230087794715E-10,
-1.));
#96106=DIRECTION('ref_axis',(-0.000283291462024292,0.999999959872973,-3.98224237973303E-10));
#96107=DIRECTION('center_axis',(1.33750381213146E-10,4.49445869410425E-10,
1.));
#96108=DIRECTION('ref_axis',(0.522321787598997,-0.85274846830668,3.13401980388229E-10));
#96109=DIRECTION('',(-2.18970516718819E-11,-3.64549421760785E-10,-1.));
#96110=DIRECTION('center_axis',(-3.9798849979511E-12,-3.90387028259553E-10,
-1.));
#96111=DIRECTION('ref_axis',(0.316603575579049,-0.948557945478589,3.69051503297257E-10));
#96112=DIRECTION('center_axis',(0.673105239933321,0.739546709798851,-5.01481911552304E-11));
#96113=DIRECTION('ref_axis',(0.739546709798851,-0.673105239933321,6.46259087910827E-12));
#96114=DIRECTION('',(0.73954670979894,-0.673105239933223,1.15030568403895E-10));
#96115=DIRECTION('',(-0.739546709798893,0.673105239933275,1.03679925755884E-10));
#96116=DIRECTION('center_axis',(-2.03553088013592E-11,-3.98239274890244E-10,
-1.));
#96117=DIRECTION('ref_axis',(-0.000283291462024288,0.999999959872973,-3.9823341083732E-10));
#96118=DIRECTION('center_axis',(7.81600821390949E-11,-7.30322469166822E-11,
-1.));
#96119=DIRECTION('ref_axis',(0.898008453115337,-0.439978201884365,1.02325431279669E-10));
#96120=DIRECTION('',(-7.301992205333E-12,3.80757612106208E-10,1.));
#96121=DIRECTION('center_axis',(-5.44413635266555E-11,1.53704660110776E-10,
1.));
#96122=DIRECTION('ref_axis',(0.990925365621619,-0.134413242530866,7.46146665457901E-11));
#96123=DIRECTION('center_axis',(0.673105239484416,0.739546710207426,1.46536671685737E-11));
#96124=DIRECTION('ref_axis',(-0.739546710207426,0.673105239484416,1.41712405699046E-10));
#96125=DIRECTION('',(-1.50109501217965E-11,-3.18397326282138E-10,-1.));
#96126=DIRECTION('',(0.739546710201945,-0.673105239490439,-1.39418503408706E-10));
#96127=DIRECTION('',(0.739546710207394,-0.673105239484452,6.28727625517911E-12));
#96128=DIRECTION('center_axis',(-2.04126585426345E-11,-3.98422933534093E-10,
-1.));
#96129=DIRECTION('ref_axis',(-0.000283291462024069,0.999999959872973,-3.98417139190395E-10));
#96130=DIRECTION('center_axis',(1.15299178624767E-11,4.12199108179578E-10,
1.));
#96131=DIRECTION('ref_axis',(-0.766765427012276,-0.641927394600575,2.73436303951189E-10));
#96132=DIRECTION('',(-1.53435944505453E-11,6.76742644145634E-10,-1.));
#96133=DIRECTION('center_axis',(-1.92905461353018E-10,-1.34663030726401E-10,
-1.));
#96134=DIRECTION('ref_axis',(-0.89864384445954,-0.438678972387528,2.32430351950039E-10));
#96135=DIRECTION('center_axis',(0.830405162240082,-0.557160000830124,-2.70769795474024E-11));
#96136=DIRECTION('ref_axis',(-0.557160000830124,-0.830405162240082,1.195803872589E-11));
#96137=DIRECTION('',(-0.557160000830171,-0.83040516224005,3.06306091601982E-11));
#96138=DIRECTION('',(0.557160000830148,0.830405162240065,2.19025353409563E-11));
#96139=DIRECTION('center_axis',(-2.06442753517E-11,-3.95982996392874E-10,
-1.));
#96140=DIRECTION('ref_axis',(-0.000283291462025867,0.999999959872973,-3.9597775115882E-10));
#96141=DIRECTION('center_axis',(7.9605342066455E-11,-3.9585204558712E-10,
-1.));
#96142=DIRECTION('ref_axis',(-0.000152490206738463,-0.999999988373368,3.95839888311119E-10));
#96143=DIRECTION('center_axis',(-1.68211698910181E-11,-3.94046961726957E-10,
-1.));
#96144=DIRECTION('ref_axis',(-0.911982477188199,-0.410229157059412,1.76982639726066E-10));
#96145=DIRECTION('center_axis',(0.553119134815593,-0.833102168224792,3.04411940099669E-10));
#96146=DIRECTION('ref_axis',(0.825964151023051,0.54838001146521,-0.130623827268179));
#96147=DIRECTION('center_axis',(0.841899630745548,-0.539634146205103,-1.07074127342344E-10));
#96148=DIRECTION('ref_axis',(0.539634146205103,0.841899630745548,-2.01602623484121E-12));
#96149=DIRECTION('',(0.381600086096718,0.595345890346254,0.70706763830542));
#96150=DIRECTION('center_axis',(-0.841899630739102,0.539634146215159,9.32542931764146E-11));
#96151=DIRECTION('ref_axis',(-0.317231130415344,-0.494921927206074,0.808960256048484));
#96152=DIRECTION('center_axis',(-0.841820007869246,0.539758286426926,-0.000258039709374644));
#96153=DIRECTION('ref_axis',(-0.00117960408266479,-0.00136167437538162,
0.999998377187235));
#96154=DIRECTION('center_axis',(0.381542804148562,0.595330733011139,0.707111311559129));
#96155=DIRECTION('ref_axis',(-0.372708483940906,-0.600957272498465,0.707063464357816));
#96156=DIRECTION('center_axis',(-0.843115333813109,0.537728990323482,-0.00201664446518297));
#96157=DIRECTION('ref_axis',(-0.257616718032858,-0.400624503401604,0.879280179387774));
#96158=DIRECTION('center_axis',(2.11952516497062E-9,3.4840335616515E-9,
1.));
#96159=DIRECTION('ref_axis',(0.49683640531541,0.867844217790993,-4.07665558653897E-9));
#96160=DIRECTION('center_axis',(0.88830983984742,-0.459244344040337,-0.000510780981450631));
#96161=DIRECTION('ref_axis',(0.120365946852016,0.231748521935579,0.965300295980008));
#96162=DIRECTION('center_axis',(0.324997551167275,0.628451359321672,0.706700417929704));
#96163=DIRECTION('ref_axis',(-0.000556201694417826,-0.74713870436655,0.664667922407234));
#96164=DIRECTION('center_axis',(0.325065600702015,0.627936691253637,0.707126485869164));
#96165=DIRECTION('ref_axis',(0.888091576897114,-0.459666560362914,-6.57915226503688E-5));
#96166=DIRECTION('center_axis',(-0.888146578814773,0.459560283901485,-1.40516584479222E-10));
#96167=DIRECTION('ref_axis',(-0.270278630876014,-0.522340701828608,0.808770457487775));
#96168=DIRECTION('center_axis',(0.88720187374519,-0.461375549930549,-0.00233176956567174));
#96169=DIRECTION('ref_axis',(-0.324770549466911,-0.628091133953827,0.707124895366835));
#96170=DIRECTION('center_axis',(2.01813437922943E-11,-6.29117646866462E-10,
1.));
#96171=DIRECTION('ref_axis',(0.000283291463236547,-0.999999959872973,-6.29123406514463E-10));
#96172=DIRECTION('center_axis',(2.05367519864885E-11,3.965184014465E-10,
1.));
#96173=DIRECTION('ref_axis',(0.000152490586641814,0.999999988373311,-3.96521506404058E-10));
#96174=DIRECTION('center_axis',(-2.06091975082923E-11,6.27737695158004E-10,
-1.));
#96175=DIRECTION('ref_axis',(-0.000283291463234956,0.999999959872973,6.27743545392913E-10));
#96176=DIRECTION('center_axis',(-5.74373406803325E-6,-4.71985114536277E-6,
0.999999999972366));
#96177=DIRECTION('ref_axis',(-0.450539563491617,-0.892756462694347,-6.80145697159296E-6));
#96178=DIRECTION('',(1.95344217329696E-10,2.06147632297871E-11,-1.));
#96179=DIRECTION('center_axis',(-0.866101639060282,-0.4998679333755,-6.12232015084757E-10));
#96180=DIRECTION('ref_axis',(0.490370424099001,-0.849645675552888,-0.194007920413685));
#96181=DIRECTION('center_axis',(0.866101630085926,0.499867948925012,-6.3113752543642E-8));
#96182=DIRECTION('ref_axis',(-0.133525965072506,0.231355335098316,0.963662557938722));
#96183=DIRECTION('center_axis',(0.866107562281319,0.499857668125997,4.66342345399051E-5));
#96184=DIRECTION('ref_axis',(0.481746028268216,-0.834700478920311,-0.266825551134074));
#96185=DIRECTION('center_axis',(8.941824729774E-6,-9.77697980106274E-6,
0.999999999912227));
#96186=DIRECTION('ref_axis',(-0.866093574395896,-0.499881906435888,2.85712168456244E-6));
#96187=DIRECTION('center_axis',(0.45659834460242,-0.791129464636519,-0.406979264693258));
#96188=DIRECTION('ref_axis',(-0.191198199224888,0.359501601729424,-0.913346509801805));
#96189=DIRECTION('center_axis',(0.45659967471994,-0.791132417377891,-0.406972032478227));
#96190=DIRECTION('ref_axis',(0.000919333206478001,0.45785971497259,-0.889023979559423));
#96191=DIRECTION('',(-0.456600185862777,0.79113332149371,0.406969701442757));
#96192=DIRECTION('center_axis',(0.452128864127078,-0.783386018888362,-0.426480756463174));
#96193=DIRECTION('ref_axis',(0.000900540246498707,0.478543509311481,-0.878063379673197));
#96194=DIRECTION('',(-0.452140009254277,0.783405329353471,0.426433467228034));
#96195=DIRECTION('center_axis',(-7.96174842634251E-11,3.98403754431342E-10,
1.));
#96196=DIRECTION('ref_axis',(0.999999988373371,-0.000152490188382824,7.96782356436883E-11));
#96197=DIRECTION('center_axis',(-7.96174842634251E-11,3.98403754431342E-10,
1.));
#96198=DIRECTION('ref_axis',(0.999999988373371,-0.000152490186519704,7.96782358128222E-11));
#96199=DIRECTION('center_axis',(-7.96174842634251E-11,3.98403754431342E-10,
1.));
#96200=DIRECTION('ref_axis',(0.999999988373371,-0.000152490187422823,7.96782359758608E-11));
#96201=DIRECTION('center_axis',(0.000152490760962925,0.999999988373284,
-2.36026562183689E-9));
#96202=DIRECTION('ref_axis',(-0.00117999097845653,1.82297988332045E-7,0.999999303810386));
#96203=DIRECTION('center_axis',(1.92982536626259E-5,3.21225005792125E-6,
0.99999999980863));
#96204=DIRECTION('ref_axis',(-0.000163770199302342,-0.999999986584491,3.21541043824464E-6));
#96205=DIRECTION('center_axis',(0.913437385825224,-0.000139579262002074,
-0.406979265681201));
#96206=DIRECTION('ref_axis',(-0.406936611397987,0.0141684909122299,-0.913346510459855));
#96207=DIRECTION('center_axis',(0.913440610069458,-0.000139290678560972,
-0.406972029105248));
#96208=DIRECTION('ref_axis',(-0.290590194648568,-0.700338445137786,-0.651984203057172));
#96209=DIRECTION('center_axis',(0.90596868228896,-0.000138151907330838,
-0.423344691269013));
#96210=DIRECTION('ref_axis',(-0.302263962427865,-0.700366780683262,-0.646624210444343));
#96211=DIRECTION('center_axis',(0.86610163899854,0.499867933482477,-1.7616544334409E-10));
#96212=DIRECTION('ref_axis',(0.490355452046721,-0.849619734126489,-0.19415931095595));
#96213=DIRECTION('center_axis',(-0.866101627853275,-0.499867952793434,9.49119433463208E-8));
#96214=DIRECTION('ref_axis',(0.133525931676234,-0.23135533614872,-0.96366256231396));
#96215=DIRECTION('center_axis',(-0.866095610438719,-0.499878376494277,4.78772203419547E-5));
#96216=DIRECTION('ref_axis',(0.481749218859486,-0.834710354593487,-0.266788894189187));
#96217=DIRECTION('center_axis',(-2.41226955958879E-5,2.88804415919108E-5,
-0.999999999292008));
#96218=DIRECTION('ref_axis',(0.866100313615103,0.499870229873853,-6.45620129908176E-6));
#96219=DIRECTION('center_axis',(-0.456639991906118,0.791306079903865,0.406588988659506));
#96220=DIRECTION('ref_axis',(-0.214964048852851,0.345338951836686,-0.913526937777496));
#96221=DIRECTION('center_axis',(-0.45658218446204,0.791158910622709,0.406940151587627));
#96222=DIRECTION('ref_axis',(0.000919947235272284,0.457819535139041,-0.889044670948629));
#96223=DIRECTION('center_axis',(2.04690476807851E-11,3.98432120629621E-10,
1.));
#96224=DIRECTION('ref_axis',(0.999999988373373,-0.000152490178952222,-2.04082903510895E-11));
#96225=DIRECTION('center_axis',(2.04690476807851E-11,3.98432120629621E-10,
1.));
#96226=DIRECTION('ref_axis',(0.999999988373373,-0.000152490178881103,-2.04082907968176E-11));
#96227=DIRECTION('center_axis',(2.04690476807851E-11,3.98432120629621E-10,
1.));
#96228=DIRECTION('ref_axis',(0.999999988373372,-0.000152490180085441,-2.04082905641532E-11));
#96229=DIRECTION('center_axis',(0.865949148242769,-0.500132055219042,-1.8003369212094E-9));
#96230=DIRECTION('ref_axis',(-0.490633224812904,-0.84950248447777,0.193970532751204));
#96231=DIRECTION('center_axis',(-0.86594914931598,0.50013205336084,-7.27625651397723E-9));
#96232=DIRECTION('ref_axis',(-0.00117940996793055,-0.00204206424148363,
0.999997219479015));
#96233=DIRECTION('center_axis',(-0.865942940591554,0.500142800834158,4.91265333777968E-5));
#96234=DIRECTION('ref_axis',(-0.481973508602952,-0.834511011204792,0.267007320466904));
#96235=DIRECTION('center_axis',(-0.470867396185952,-0.815373970502757,0.336822183704742));
#96236=DIRECTION('ref_axis',(-0.398563520327085,-0.143997112510805,-0.905765947611761));
#96237=DIRECTION('center_axis',(6.11988000509848E-6,1.96227989018027E-5,
0.999999999788747));
#96238=DIRECTION('ref_axis',(0.865955849697205,-0.500120451846166,4.51421713580544E-6));
#96239=DIRECTION('center_axis',(0.456835707466784,0.790997962386691,-0.406968499866298));
#96240=DIRECTION('ref_axis',(-0.215733245906112,-0.345323954213324,-0.913351264989153));
#96241=DIRECTION('center_axis',(0.456840934619169,0.790993127689808,-0.406972029018922));
#96242=DIRECTION('ref_axis',(-0.884169199597716,0.454007230818331,-0.110101139173965));
#96243=DIRECTION('',(-0.456841363433663,-0.790993839220348,0.406970164719141));
#96244=DIRECTION('center_axis',(0.453103983710889,0.784522818021586,-0.423344691650659));
#96245=DIRECTION('ref_axis',(-0.885208046333283,0.452089943455464,-0.10964213484445));
#96246=DIRECTION('',(-0.453113397051262,-0.784539116137375,0.423304411343718));
#96247=DIRECTION('center_axis',(0.000152491310024222,0.9999999883732,3.72485012278823E-9));
#96248=DIRECTION('ref_axis',(-0.981018003117291,0.000149595999881692,0.193916619145445));
#96249=DIRECTION('center_axis',(0.905968656948746,-0.000138151558362012,
-0.423344745497842));
#96250=DIRECTION('ref_axis',(0.413699646414635,0.212532161310228,0.885258540182025));
#96251=DIRECTION('',(0.905987321763769,-0.000138154493118339,-0.423304800016075));
#96252=DIRECTION('center_axis',(0.913440667014348,-0.000139290846520909,
-0.406971901293495));
#96253=DIRECTION('ref_axis',(0.39755282315841,0.214205002329099,0.892226411722926));
#96254=DIRECTION('',(0.913441436127545,-0.000138817188195986,-0.406970175191052));
#96255=DIRECTION('center_axis',(-0.913444836558038,0.000150478315320571,
0.406962538720379));
#96256=DIRECTION('ref_axis',(-0.406923567630601,-0.0141814668657004,-0.91335212054515));
#96257=DIRECTION('center_axis',(-0.000152485758391,-0.999999988374047,1.48197394633787E-8));
#96258=DIRECTION('ref_axis',(0.00117999098198452,-1.94751551186933E-7,-0.99999930381038));
#96259=DIRECTION('center_axis',(0.941024844044142,-0.000369522931587069,
-0.338337267152912));
#96260=DIRECTION('ref_axis',(0.337306591262666,0.0790277898158929,0.938071890596651));
#96261=DIRECTION('center_axis',(-0.000140471518347834,-0.999999988995364,
4.77181841103402E-5));
#96262=DIRECTION('ref_axis',(0.963721440218825,-0.000148111877519486,-0.266910029270961));
#96263=DIRECTION('center_axis',(9.33823299234201E-6,-4.33611414540902E-6,
0.999999999946998));
#96264=DIRECTION('ref_axis',(-0.999427471487027,-0.0338338462587659,9.18617913496385E-6));
#96265=DIRECTION('center_axis',(0.470961734809039,0.815442459872144,-0.336524351248654));
#96266=DIRECTION('ref_axis',(-0.879820100682716,0.461923614692596,-0.111996270580681));
#96267=DIRECTION('center_axis',(7.96053531253171E-11,-3.95636468031313E-10,
-1.));
#96268=DIRECTION('ref_axis',(-0.000283291462027324,0.999999959872973,-3.95658981216024E-10));
#96269=DIRECTION('',(2.83583216076355E-10,7.62259162456758E-10,1.));
#96270=DIRECTION('center_axis',(-7.93489182780022E-11,-3.02412150876563E-10,
-1.));
#96271=DIRECTION('ref_axis',(0.529240574254805,0.848471811295134,-2.98584452419911E-10));
#96272=DIRECTION('',(-7.74254980961952E-11,-5.97558624804151E-10,1.));
#96273=DIRECTION('center_axis',(7.96055632436982E-11,-3.95635385563864E-10,
-1.));
#96274=DIRECTION('ref_axis',(-0.000283291462027325,0.999999959872973,-3.95657907696044E-10));
#96275=DIRECTION('',(-3.03010497249012E-10,3.94767987188516E-10,1.));
#96276=DIRECTION('',(-1.86820406367083E-11,-4.49335288976726E-10,-1.));
#96277=DIRECTION('center_axis',(8.11058223620237E-11,-4.65462113297122E-11,
-1.));
#96278=DIRECTION('ref_axis',(0.999418429406479,-0.0340998968134268,8.26478928253455E-11));
#96279=DIRECTION('center_axis',(7.96058455699439E-11,-3.95637994587972E-10,
-1.));
#96280=DIRECTION('ref_axis',(-0.00028329146202732,0.999999959872973,-3.95660514815045E-10));
#96281=DIRECTION('',(-8.14095077461551E-11,-5.16912308512474E-10,-1.));
#96282=DIRECTION('center_axis',(1.85187489475103E-10,-3.3340652461078E-10,
-1.));
#96283=DIRECTION('ref_axis',(0.470177851914499,-0.882571689761839,3.81327359051731E-10));
#96284=DIRECTION('',(2.61897019626645E-10,4.07613072184176E-10,1.));
#96285=DIRECTION('center_axis',(-0.865949148372521,0.500132054994384,5.50157724932276E-10));
#96286=DIRECTION('ref_axis',(-0.490633246850557,-0.84950252265868,0.193970309793583));
#96287=DIRECTION('center_axis',(-0.421105569992989,-0.849621805041096,0.317510452299746));
#96288=DIRECTION('ref_axis',(-0.122901043431626,-0.293383758293853,-0.948061867123022));
#96289=DIRECTION('center_axis',(0.865949148455953,-0.500132054849927,-2.90539345360052E-9));
#96290=DIRECTION('ref_axis',(0.0011794099621195,0.00204208458118061,-0.999997219437487));
#96291=DIRECTION('center_axis',(0.865955170440085,-0.500121625708728,4.78178150480069E-5));
#96292=DIRECTION('ref_axis',(-0.482005810197492,-0.834562324086754,0.266788542015535));
#96293=DIRECTION('center_axis',(6.72593665398415E-6,5.15528835928758E-6,
0.999999999964093));
#96294=DIRECTION('ref_axis',(-0.470412884122053,-0.882446439390221,7.71323311435668E-6));
#96295=DIRECTION('center_axis',(-0.456853244241768,-0.790991093306443,0.406962164747105));
#96296=DIRECTION('ref_axis',(-0.191197490756007,-0.359486645652452,-0.91335254481835));
#96297=DIRECTION('center_axis',(2.09438649149268E-11,-6.28484098097459E-10,
1.));
#96298=DIRECTION('ref_axis',(0.000283291463235821,-0.999999959872973,-6.284899744292E-10));
#96299=DIRECTION('center_axis',(2.05367519864885E-11,3.965184014465E-10,
1.));
#96300=DIRECTION('ref_axis',(0.000152490585600974,0.999999988373311,-3.96521471974324E-10));
#96301=DIRECTION('center_axis',(0.892887628749075,0.450279560303213,-9.65232477279088E-11));
#96302=DIRECTION('ref_axis',(-0.440226636826727,0.872953055171822,-0.210127274989255));
#96303=DIRECTION('center_axis',(-8.03593242296174E-11,3.98155369785158E-10,
1.));
#96304=DIRECTION('ref_axis',(0.000283291462023469,-0.999999959872973,3.9817630666527E-10));
#96305=DIRECTION('center_axis',(2.04135365295538E-11,3.98216210006907E-10,
1.));
#96306=DIRECTION('ref_axis',(-0.450279560330188,0.892887628735471,-3.46370530263625E-10));
#96307=DIRECTION('center_axis',(-2.07955459585285E-6,3.64431407262611E-6,
-0.999999999991197));
#96308=DIRECTION('ref_axis',(-0.000283295763447499,0.999999959865112,3.64490305540393E-6));
#96309=DIRECTION('center_axis',(-6.7828022621251E-9,1.17112865516411E-8,
1.));
#96310=DIRECTION('ref_axis',(0.50067607716725,-0.865634718430594,1.35336830260243E-8));
#96311=DIRECTION('center_axis',(2.0263103261281E-11,3.98153288116987E-10,
1.));
#96312=DIRECTION('ref_axis',(0.295968251730458,0.955197777409274,-3.86312374538096E-10));
#96313=DIRECTION('',(0.0178514194135348,-0.034525461957993,-0.999244374165554));
#96314=DIRECTION('',(2.65108742875109E-9,-5.42188885788164E-9,1.));
#96315=DIRECTION('center_axis',(2.04259350319175E-11,3.95663196650631E-10,
1.));
#96316=DIRECTION('ref_axis',(0.000283291462027324,-0.999999959872973,3.9565737682592E-10));
#96317=DIRECTION('center_axis',(6.7828022621251E-9,-1.17112865516411E-8,
-1.));
#96318=DIRECTION('ref_axis',(0.500676077166384,-0.865634718431095,1.35336830724015E-8));
#96319=DIRECTION('center_axis',(2.04257895319859E-11,3.95662197449909E-10,
1.));
#96320=DIRECTION('ref_axis',(0.000283291462027325,-0.999999959872973,3.95656395713209E-10));
#96321=DIRECTION('',(4.84346307227934E-10,-6.21645845910734E-10,1.));
#96322=DIRECTION('center_axis',(6.7828022621251E-9,-1.17112865516411E-8,
-1.));
#96323=DIRECTION('ref_axis',(0.500676077167151,-0.865634718430651,1.35336830385777E-8));
#96324=DIRECTION('center_axis',(-2.07465546478436E-11,6.20205692358766E-10,
-1.));
#96325=DIRECTION('ref_axis',(-0.000283291463226024,0.999999959872973,6.20211509139303E-10));
#96326=DIRECTION('center_axis',(1.03598777228858E-6,-8.13162176954707E-6,
-0.999999999966402));
#96327=DIRECTION('ref_axis',(0.86611738450819,0.49984065085051,-3.16722813243635E-6));
#96328=DIRECTION('center_axis',(0.877117306383751,0.480274582438047,0.0012475199686969));
#96329=DIRECTION('ref_axis',(0.474646950001993,-0.867230337323245,0.150405501495181));
#96330=DIRECTION('center_axis',(-7.92131579514105E-11,-6.27382729101456E-10,
1.));
#96331=DIRECTION('ref_axis',(0.000283291463234479,-0.999999959872973,-6.27360287176308E-10));
#96332=DIRECTION('center_axis',(2.03702183159543E-11,3.95654703444492E-10,
1.));
#96333=DIRECTION('ref_axis',(0.000152490586287535,0.999999988373311,-3.95657770104881E-10));
#96334=DIRECTION('center_axis',(2.04256789433643E-11,3.95880328518672E-10,
1.));
#96335=DIRECTION('ref_axis',(-0.99840314936791,0.0564902764397512,-1.97032422184259E-12));
#96336=DIRECTION('center_axis',(2.06926420442954E-11,-6.27715851519994E-10,
1.));
#96337=DIRECTION('ref_axis',(-0.999734395473406,0.0230464424027687,3.51537635833373E-11));
#96338=DIRECTION('center_axis',(-0.0233776364467211,0.999726705697688,-5.38649145662151E-6));
#96339=DIRECTION('ref_axis',(0.942387999432812,0.022035028104329,-0.333795320610495));
#96340=DIRECTION('center_axis',(1.98602384537949E-11,3.95970201072515E-10,
1.));
#96341=DIRECTION('ref_axis',(0.000283291462026969,-0.999999959872973,3.95964524328536E-10));
#96342=DIRECTION('center_axis',(2.03701508785792E-11,3.9566769305388E-10,
1.));
#96343=DIRECTION('ref_axis',(0.500132054994574,0.865949148372411,-3.52815933301839E-10));
#96344=DIRECTION('center_axis',(-0.89732728838793,0.441365763853525,-3.51561186205662E-6));
#96345=DIRECTION('ref_axis',(0.415659529932375,0.845062048610419,-0.336299404065423));
#96346=DIRECTION('center_axis',(2.06371820674067E-11,-6.27509683104321E-10,
1.));
#96347=DIRECTION('ref_axis',(-0.555605656467171,-0.831445942020095,-5.10274287939847E-10));
#96348=DIRECTION('center_axis',(2.06371820674067E-11,-6.27509683104321E-10,
1.));
#96349=DIRECTION('ref_axis',(-0.555605656467171,-0.831445942020095,-5.10274287939847E-10));
#96350=DIRECTION('center_axis',(3.99798286023668E-6,1.28571997490166E-8,
0.999999999992008));
#96351=DIRECTION('ref_axis',(-9.59832469483261E-7,-0.999999999999539,1.28610437852171E-8));
#96352=DIRECTION('center_axis',(0.107467095293664,-0.994208641799669,1.36409661344317E-10));
#96353=DIRECTION('ref_axis',(1.91838691872937E-8,2.21084820565488E-9,1.));
#96354=DIRECTION('center_axis',(-7.92828506838983E-11,-6.27963320232183E-10,
1.));
#96355=DIRECTION('ref_axis',(0.000609463361859628,-0.999999814277188,-6.27914883952039E-10));
#96356=DIRECTION('center_axis',(-0.999999786578183,-0.000652975843123135,
2.15902209175854E-5));
#96357=DIRECTION('ref_axis',(2.15902586559028E-5,-5.08536642401995E-8,0.999999999766929));
#96358=DIRECTION('center_axis',(0.21314749660416,-0.97702003290177,5.57979866758674E-8));
#96359=DIRECTION('ref_axis',(0.977019320425619,0.213147341238741,0.00120765803002945));
#96360=DIRECTION('center_axis',(2.0481190311436E-11,3.95880356274247E-10,
1.));
#96361=DIRECTION('ref_axis',(0.213147491890077,-0.9770200339302,3.82417459514485E-10));
#96362=DIRECTION('center_axis',(0.977020033031909,0.213147496007643,-8.42925035327013E-12));
#96363=DIRECTION('ref_axis',(-0.207502966693241,0.951146784120101,-0.228609522705189));
#96364=DIRECTION('center_axis',(2.04812070081495E-11,3.95877164383052E-10,
1.));
#96365=DIRECTION('ref_axis',(-0.000152490583971101,-0.999999988373311,3.95880236802286E-10));
#96366=DIRECTION('center_axis',(0.994205591926875,0.107495306778008,1.42633707972059E-6));
#96367=DIRECTION('ref_axis',(0.107488635699849,-0.99414403992193,0.0111274922192421));
#96368=DIRECTION('center_axis',(2.04812070081495E-11,3.95877164383052E-10,
1.));
#96369=DIRECTION('ref_axis',(-0.000152490583972406,-0.999999988373311,3.95880236802288E-10));
#96370=DIRECTION('center_axis',(-0.994205515315386,-0.107496015348993,7.46463834910838E-7));
#96371=DIRECTION('ref_axis',(0.107489444445842,-0.994144665741588,0.0110635848742845));
#96372=DIRECTION('center_axis',(0.00062048219543828,-0.999999807500904,
-1.35118227716735E-9));
#96373=DIRECTION('ref_axis',(-0.707109651187631,-0.000438748077823442,-0.707103775055282));
#96374=DIRECTION('center_axis',(-0.999999813968988,-0.000609662721782958,
1.93224088312672E-5));
#96375=DIRECTION('ref_axis',(0.000609662632714739,-0.999999814145067,-4.61576113249644E-6));
#96376=DIRECTION('center_axis',(7.92828506838983E-11,6.27963320232183E-10,
-1.));
#96377=DIRECTION('ref_axis',(0.000609463358619347,-0.99999981427719,-6.27914883270939E-10));
#96378=DIRECTION('center_axis',(0.213147495958671,-0.977020033042592,6.1909588566583E-11));
#96379=DIRECTION('ref_axis',(0.977019320566458,0.21314734052437,0.00120767017271792));
#96380=DIRECTION('center_axis',(-2.0481190311436E-11,-3.95880356274247E-10,
-1.));
#96381=DIRECTION('ref_axis',(0.213147492088894,-0.977020033886826,3.82417459986957E-10));
#96382=DIRECTION('center_axis',(0.977020033032267,0.213147496006002,1.06687089718172E-10));
#96383=DIRECTION('ref_axis',(-0.207502966665865,0.951146784125756,-0.228609522706509));
#96384=DIRECTION('center_axis',(2.89346456950473E-11,-4.92811347285738E-12,
1.));
#96385=DIRECTION('ref_axis',(0.000152490591328932,0.99999998837331,4.92373503080401E-12));
#96386=DIRECTION('center_axis',(-8.60180275532446E-11,6.20758056069093E-10,
-1.));
#96387=DIRECTION('ref_axis',(0.0472630676335807,-0.998882476789869,-6.24130461466259E-10));
#96388=DIRECTION('',(-0.107495803853154,0.994205538183108,5.26974297532234E-11));
#96389=DIRECTION('center_axis',(7.47262494937839E-13,3.93461069281287E-10,
1.));
#96390=DIRECTION('ref_axis',(0.165655928023568,-0.98618361044516,3.87900782745915E-10));
#96391=DIRECTION('',(0.107495803838792,-0.994205538184661,-1.53669410529744E-10));
#96392=DIRECTION('center_axis',(0.642670786035717,-0.766142454623285,-2.0053450455846E-7));
#96393=DIRECTION('ref_axis',(-0.717699503142627,-0.602035001734634,0.349944681164331));
#96394=DIRECTION('center_axis',(0.766142453424377,0.642670787464995,6.83537393353362E-11));
#96395=DIRECTION('ref_axis',(-6.11067596573484E-8,7.27403983364888E-8,0.999999999999996));
#96396=DIRECTION('center_axis',(-7.92828335535039E-11,-6.27318863521964E-10,
1.));
#96397=DIRECTION('ref_axis',(0.642670804931118,-0.766142438773098,-4.2966284305178E-10));
#96398=DIRECTION('center_axis',(2.04070636257436E-11,3.96108118527749E-10,
1.));
#96399=DIRECTION('ref_axis',(0.197498317598974,0.980303225816163,-3.92336485684829E-10));
#96400=DIRECTION('center_axis',(-3.5423302225529E-10,4.26281704379861E-10,
1.));
#96401=DIRECTION('ref_axis',(-0.543229527898062,0.839584230449601,-5.50170996870007E-10));
#96402=DIRECTION('center_axis',(3.82280481575625E-10,8.13577316627345E-10,
1.));
#96403=DIRECTION('ref_axis',(-0.552324208165615,0.833629395519512,-4.6722863855473E-10));
#96404=DIRECTION('center_axis',(2.03029654720355E-11,3.96312427319856E-10,
1.));
#96405=DIRECTION('ref_axis',(0.000283291462026485,-0.999999959872973,3.96306617921563E-10));
#96406=DIRECTION('center_axis',(5.49747397778077E-10,-3.52453427554522E-10,
1.));
#96407=DIRECTION('ref_axis',(-0.381593952570707,-0.924330057588449,-1.15842020433379E-10));
#96408=DIRECTION('',(-4.87093419765383E-11,3.38961747559097E-10,1.));
#96409=DIRECTION('center_axis',(-1.17785611407524E-9,-2.98174901436354E-10,
1.));
#96410=DIRECTION('ref_axis',(-0.381593924054129,-0.924330069361033,-7.24976450961061E-10));
#96411=DIRECTION('',(-5.80146111706092E-12,-3.46524480221433E-10,-1.));
#96412=DIRECTION('center_axis',(5.83009946743262E-11,-9.56637546956074E-12,
1.));
#96413=DIRECTION('ref_axis',(-0.000152490601586084,-0.999999988373308,-9.55749368536374E-12));
#96414=DIRECTION('center_axis',(-2.36277812267795E-9,5.17779355502235E-9,
1.));
#96415=DIRECTION('ref_axis',(0.907760036938491,-0.419489827454051,4.31697143610673E-9));
#96416=DIRECTION('center_axis',(1.2221990455287E-10,3.3555955236686E-10,
1.));
#96417=DIRECTION('ref_axis',(0.381595377112851,0.924329469489154,-3.56805933923592E-10));
#96418=DIRECTION('center_axis',(4.37711487389671E-9,-7.18304496438726E-9,
1.));
#96419=DIRECTION('ref_axis',(0.530720497268512,-0.847546903586499,-8.41098991327092E-9));
#96420=DIRECTION('center_axis',(2.08547456647529E-11,-6.27720680990151E-10,
1.));
#96421=DIRECTION('ref_axis',(0.000283291463235041,-0.999999959872973,-6.27726553020107E-10));
#96422=DIRECTION('center_axis',(6.75767402322572E-10,-2.21161700064698E-11,
1.));
#96423=DIRECTION('ref_axis',(-0.822907564447583,-0.568175272583159,5.43500075477437E-10));
#96424=DIRECTION('',(-2.22857876699804E-6,-1.58327896881971E-6,0.999999999996263));
#96425=DIRECTION('center_axis',(1.63187426896125E-9,-3.62848973090024E-10,
1.));
#96426=DIRECTION('ref_axis',(-0.81977932137896,-0.572679547600097,1.13004440489702E-9));
#96427=DIRECTION('center_axis',(2.07108642302084E-11,-6.27254054252901E-10,
1.));
#96428=DIRECTION('ref_axis',(0.438630408272396,0.898667549730595,5.54608467225052E-10));
#96429=DIRECTION('center_axis',(-8.70243653614683E-10,-1.37636954611331E-9,
1.));
#96430=DIRECTION('ref_axis',(-0.616666341977293,0.78722463291766,5.46941530483654E-10));
#96431=DIRECTION('',(-1.61702100043293E-10,3.97151609377033E-10,1.));
#96432=DIRECTION('center_axis',(-1.42985407411769E-9,-4.16786813395298E-9,
1.));
#96433=DIRECTION('ref_axis',(-0.616666166390897,0.787224770461876,2.39943604039935E-9));
#96434=DIRECTION('',(4.03980891794387E-11,-3.44291315457212E-10,-1.));
#96435=DIRECTION('center_axis',(-5.18989625580835E-12,-3.59251794979087E-11,
1.));
#96436=DIRECTION('ref_axis',(-0.000152490596979134,-0.999999988373309,-3.59259844096016E-11));
#96437=DIRECTION('center_axis',(-1.97233515522414E-9,1.97820440583918E-9,
-1.));
#96438=DIRECTION('ref_axis',(0.0377435711277076,-0.9992874575609,-2.05118282049855E-9));
#96439=DIRECTION('center_axis',(-8.98830534090331E-9,4.72066075674071E-8,
-0.999999999999999));
#96440=DIRECTION('ref_axis',(0.000283097762313736,-0.999999959927826,-4.72092427613615E-8));
#96441=DIRECTION('center_axis',(-2.44883750430413E-10,2.75364536728162E-10,
1.));
#96442=DIRECTION('ref_axis',(0.616665624656908,-0.787225194824521,3.67785111263591E-10));
#96443=DIRECTION('center_axis',(-4.41581317952438E-11,1.40419342820053E-10,
1.));
#96444=DIRECTION('ref_axis',(-0.96190657762477,-0.273378375008342,-4.08800969173445E-12));
#96445=DIRECTION('center_axis',(2.08930513948685E-11,-6.28129853685877E-10,
1.));
#96446=DIRECTION('ref_axis',(0.000283291463235288,-0.999999959872973,-6.28135843292585E-10));
#96447=DIRECTION('center_axis',(-4.7537243520919E-10,-8.31200719364489E-10,
1.));
#96448=DIRECTION('ref_axis',(0.961906032502895,0.273380293061768,6.84445406566098E-10));
#96449=DIRECTION('',(1.58878251665939E-10,-3.74517874490721E-10,-1.));
#96450=DIRECTION('center_axis',(7.96167097093931E-11,-3.95874610870095E-10,
-1.));
#96451=DIRECTION('ref_axis',(-0.000283291462027036,0.999999959872973,-3.95897134202244E-10));
#96452=DIRECTION('center_axis',(-7.53288831268836E-10,-1.89555510177186E-10,
1.));
#96453=DIRECTION('ref_axis',(-0.833102174247498,-0.553119125744257,-7.32405351057241E-10));
#96454=DIRECTION('',(-5.37752623246818E-10,-1.62494648153766E-6,0.99999999999868));
#96455=DIRECTION('',(2.21197260508177E-11,-5.92565996271332E-11,-1.));
#96456=DIRECTION('center_axis',(-0.642670787813081,0.766142453132387,4.15398311330435E-8));
#96457=DIRECTION('ref_axis',(-0.717699582341072,-0.602034998383237,0.349944524502309));
#96458=DIRECTION('center_axis',(2.07482041530288E-11,-6.27293744726032E-10,
1.));
#96459=DIRECTION('ref_axis',(0.753410610355826,0.657550341953574,3.96845308706947E-10));
#96460=DIRECTION('center_axis',(0.766142452747263,0.642670788272198,-2.3370305690662E-10));
#96461=DIRECTION('ref_axis',(-1.54911951175016E-7,1.85037701206242E-7,0.999999999999971));
#96462=DIRECTION('center_axis',(-7.96053756767223E-11,3.95858512636238E-10,
1.));
#96463=DIRECTION('ref_axis',(-0.000152490584144589,-0.999999988373311,3.95846273839161E-10));
#96464=DIRECTION('center_axis',(-7.89736088486126E-7,-4.86014679362823E-7,
-0.99999999999957));
#96465=DIRECTION('ref_axis',(0.863581421906193,0.504209408616716,-9.27054589511186E-7));
#96466=DIRECTION('center_axis',(-7.98585660294771E-7,-6.65916349007478E-7,
-0.99999999999946));
#96467=DIRECTION('ref_axis',(0.78051422596313,0.625138019215033,-1.03959709951025E-6));
#96468=DIRECTION('center_axis',(-7.96053756767223E-11,3.95858512636238E-10,
1.));
#96469=DIRECTION('ref_axis',(-0.000152490584010122,-0.999999988373311,3.95846365783098E-10));
#96470=DIRECTION('center_axis',(-0.356529902742131,0.610644273298169,-0.707106781143299));
#96471=DIRECTION('ref_axis',(-0.415417341144263,-0.781525209074267,-0.465453306205954));
#96472=DIRECTION('center_axis',(-6.15089845735782E-9,7.7100565933219E-9,
-1.));
#96473=DIRECTION('ref_axis',(0.0775492778962019,0.996988520243728,7.20984516547785E-9));
#96474=DIRECTION('center_axis',(0.766142452750431,0.642670788268422,-2.63033178571348E-10));
#96475=DIRECTION('ref_axis',(1.94257398892103E-7,-2.31987941514675E-7,-0.999999999999954));
#96476=DIRECTION('center_axis',(-2.07482041530288E-11,6.27293744726032E-10,
-1.));
#96477=DIRECTION('ref_axis',(0.753410609977079,0.657550342387536,3.96845325845033E-10));
#96478=DIRECTION('center_axis',(-0.657550324260867,0.753410625797399,5.12709236177855E-10));
#96479=DIRECTION('ref_axis',(-0.744302099165531,-0.649600722336284,0.155026729043615));
#96480=DIRECTION('center_axis',(4.18166022642108E-12,5.35663180478707E-12,
1.));
#96481=DIRECTION('ref_axis',(0.000152490587778849,0.99999998837331,-5.35724242745061E-12));
#96482=DIRECTION('center_axis',(-1.33691312144066E-10,-2.38336850255649E-10,
-1.));
#96483=DIRECTION('ref_axis',(0.842731186618466,0.538334605148723,-2.40970254589799E-10));
#96484=DIRECTION('',(-0.76614245326325,-0.642670787657078,6.23976426084027E-11));
#96485=DIRECTION('center_axis',(5.44529562499646E-11,2.07676265073786E-10,
1.));
#96486=DIRECTION('ref_axis',(0.780364286711767,0.625325179426541,-1.7235798758569E-10));
#96487=DIRECTION('',(0.766142453079149,0.642670787876549,-1.50026990830554E-10));
#96488=DIRECTION('center_axis',(-0.895997461836066,0.444059172164392,-4.48800321328881E-8));
#96489=DIRECTION('ref_axis',(-0.428928546419842,-0.865467715512558,0.258816412678246));
#96490=DIRECTION('center_axis',(0.444059173025018,0.895997461409539,-3.38248123954443E-10));
#96491=DIRECTION('ref_axis',(-0.890843152107551,0.44150468100806,-0.107107866149293));
#96492=DIRECTION('center_axis',(2.04256282027027E-11,3.96537802593855E-10,
1.));
#96493=DIRECTION('ref_axis',(0.258966340307397,0.965886346620446,-3.88299920843551E-10));
#96494=DIRECTION('center_axis',(-2.0406062690298E-11,-3.9864395118272E-10,
-1.));
#96495=DIRECTION('ref_axis',(-0.000283291462023817,0.999999959872973,-3.98638066620299E-10));
#96496=DIRECTION('center_axis',(2.42808507674996E-12,4.10265293959711E-10,
1.));
#96497=DIRECTION('ref_axis',(-0.326899721252549,-0.945059031090125,3.8851120200576E-10));
#96498=DIRECTION('',(-1.06840108982098E-11,2.5133530812127E-11,1.));
#96499=DIRECTION('center_axis',(2.07117430844894E-11,-6.2027979974566E-10,
1.));
#96500=DIRECTION('ref_axis',(0.509114472433286,0.860698817217136,5.23329469996027E-10));
#96501=DIRECTION('',(-2.67597174974377E-11,-4.14439469409444E-10,-1.));
#96502=DIRECTION('center_axis',(7.96307947966562E-11,-3.98800048539982E-10,
-1.));
#96503=DIRECTION('ref_axis',(-0.000283291462023598,0.999999959872973,-3.98822571898115E-10));
#96504=DIRECTION('center_axis',(-4.43641867166333E-10,5.95574395356735E-10,
1.));
#96505=DIRECTION('ref_axis',(0.880889021058729,-0.473322862936277,6.72695561956521E-10));
#96506=DIRECTION('center_axis',(7.96174842634251E-11,-3.9883557567677E-10,
-1.));
#96507=DIRECTION('ref_axis',(-0.000152490208592801,-0.999999988373368,3.988234044616E-10));
#96508=DIRECTION('',(-2.09011932761349E-11,2.68524047442042E-11,-1.));
#96509=DIRECTION('center_axis',(0.809106616651445,0.58766187803094,-2.91416890618734E-11));
#96510=DIRECTION('ref_axis',(-0.58766187803094,0.809106616651445,1.99045641080531E-11));
#96511=DIRECTION('',(4.23796285564659E-11,-4.053615043631E-10,-1.));
#96512=DIRECTION('',(-0.587661877922459,0.809106616730236,-3.03391445299894E-11));
#96513=DIRECTION('center_axis',(0.400764605032935,-0.916181058171798,-1.22748061714972E-10));
#96514=DIRECTION('ref_axis',(-0.916181058171798,-0.400764605032935,-5.4558614570599E-12));
#96515=DIRECTION('',(-0.916181058331141,-0.400764604668663,-1.2733279319832E-10));
#96516=DIRECTION('',(4.49894142773299E-11,3.83514269231E-10,1.));
#96517=DIRECTION('center_axis',(2.04252801738053E-11,3.96100319211001E-10,
1.));
#96518=DIRECTION('ref_axis',(0.000283291462026809,-0.999999959872973,3.96094506015192E-10));
#96519=DIRECTION('center_axis',(2.05366674187191E-11,3.96318644568794E-10,
1.));
#96520=DIRECTION('ref_axis',(-0.418330718747482,0.908294781308478,-3.51382985751081E-10));
#96521=DIRECTION('center_axis',(0.796725073374526,0.604341920982118,-2.24854579400358E-11));
#96522=DIRECTION('ref_axis',(0.604341920982118,-0.796725073374526,1.10758624494167E-12));
#96523=DIRECTION('',(0.604341920795484,-0.796725073516094,8.45391312509491E-11));
#96524=DIRECTION('',(9.08083923334413E-11,4.07805949009798E-10,1.));
#96525=DIRECTION('center_axis',(7.95005129436421E-11,-3.9856437594743E-10,
-1.));
#96526=DIRECTION('ref_axis',(-0.288988429790329,-0.957332589776051,3.58583891533311E-10));
#96527=DIRECTION('',(1.25249874916022E-10,5.21794270014198E-10,-1.));
#96528=DIRECTION('center_axis',(2.7803040397777E-7,2.27927535045858E-6,
-0.999999999997364));
#96529=DIRECTION('ref_axis',(-0.80911212163138,-0.587654298569081,-1.56438369560474E-6));
#96530=DIRECTION('center_axis',(1.41219762420336E-6,5.34229516674367E-6,
0.999999999984733));
#96531=DIRECTION('ref_axis',(0.348811848265453,-0.937192773387237,4.51416922823635E-6));
#96532=DIRECTION('center_axis',(2.03324908992775E-11,3.9628422765503E-10,
1.));
#96533=DIRECTION('ref_axis',(0.000283291462026636,-0.999999959872973,3.9627845745308E-10));
#96534=DIRECTION('center_axis',(4.28255929650753E-7,-2.8828037543227E-7,
-0.999999999999867));
#96535=DIRECTION('ref_axis',(0.586649894442428,-0.809840664174412,4.84697439500293E-7));
#96536=DIRECTION('',(-1.51909699125374E-10,-5.37921529542018E-10,1.));
#96537=DIRECTION('center_axis',(-5.08305057183699E-8,-1.18277951044465E-8,
0.999999999999999));
#96538=DIRECTION('ref_axis',(0.796725195484582,0.604341760000128,4.76459547255167E-8));
#96539=DIRECTION('center_axis',(0.821095469866957,0.57079088042365,1.37534117917171E-5));
#96540=DIRECTION('ref_axis',(1.21737916135611E-5,6.58308792675364E-6,-0.999999999904231));
#96541=DIRECTION('center_axis',(2.06255856578102E-11,-6.28325863560875E-10,
1.));
#96542=DIRECTION('ref_axis',(0.000283291463235623,-0.999999959872973,-6.28331702246645E-10));
#96543=DIRECTION('center_axis',(7.92829012077195E-11,6.27737722913579E-10,
-1.));
#96544=DIRECTION('ref_axis',(0.000152490572068047,0.999999988373313,6.27749742165654E-10));
#96545=DIRECTION('center_axis',(0.929983349064301,0.367601646435573,1.00127762041324E-6));
#96546=DIRECTION('ref_axis',(2.41142109501196E-6,-3.37676344524494E-6,-0.999999999991391));
#96547=DIRECTION('center_axis',(-0.367409979366938,0.929872888980496,-0.018609605064374));
#96548=DIRECTION('ref_axis',(-0.927045530543754,-0.367755624932433,-0.073091618051634));
#96549=DIRECTION('center_axis',(0.908884371796835,0.354478947119802,-0.219713164722348));
#96550=DIRECTION('ref_axis',(-0.18345748078548,-0.133288269398339,-0.973949480201433));
#96551=DIRECTION('center_axis',(0.796725073369618,0.604341920988589,-4.4710346536192E-12));
#96552=DIRECTION('ref_axis',(-0.604341920988588,0.796725073369618,-7.72437669382952E-13));
#96553=DIRECTION('',(0.604341920999293,-0.796725073361498,-3.88521215199944E-12));
#96554=DIRECTION('',(-2.34126204534668E-11,5.68215376972603E-10,-1.));
#96555=DIRECTION('',(-0.60434192076033,0.796725073542759,2.09353245850252E-11));
#96556=DIRECTION('',(-2.43506201175192E-10,3.76020459214033E-10,1.));
#96557=DIRECTION('center_axis',(2.03185545645523E-11,3.96252280987497E-10,
1.));
#96558=DIRECTION('ref_axis',(0.000283291462026646,-0.999999959872973,3.96246479313913E-10));
#96559=DIRECTION('center_axis',(1.05311394370602E-10,8.70094302163338E-10,
1.));
#96560=DIRECTION('ref_axis',(-0.796724995841105,-0.604342023197123,6.09694387827553E-10));
#96561=DIRECTION('center_axis',(-2.0637131326745E-11,6.27284058030142E-10,
-1.));
#96562=DIRECTION('ref_axis',(-0.0809313228876451,0.996719680238961,6.26896590452323E-10));
#96563=DIRECTION('',(-7.5601012533566E-11,-6.41641513254853E-10,1.));
#96564=DIRECTION('center_axis',(7.93381840259732E-11,6.27528973229374E-10,
-1.));
#96565=DIRECTION('ref_axis',(-0.000283291463234649,0.999999959872973,6.27506540840216E-10));
#96566=DIRECTION('center_axis',(8.8638196825766E-11,-5.36004601814355E-10,
1.));
#96567=DIRECTION('ref_axis',(-0.53594591927959,0.844252315133074,5.00027992899991E-10));
#96568=DIRECTION('center_axis',(-2.04256787265239E-11,-3.96096266896961E-10,
-1.));
#96569=DIRECTION('ref_axis',(-0.416739225483735,0.909026082102828,-3.51549632568576E-10));
#96570=DIRECTION('center_axis',(0.809106616766911,0.587661877871964,1.75640335609017E-11));
#96571=DIRECTION('ref_axis',(0.587661877871964,-0.809106616766911,3.85996096197161E-11));
#96572=DIRECTION('',(-0.587661877871998,0.809106616766886,8.22983348136574E-12));
#96573=DIRECTION('',(0.587661877893035,-0.809106616751607,-2.93666246875546E-11));
#96574=DIRECTION('',(5.82045637936845E-10,5.10555082655628E-10,1.));
#96575=DIRECTION('center_axis',(2.04681994010053E-11,3.96152943782368E-10,
1.));
#96576=DIRECTION('ref_axis',(0.000283291462026806,-0.999999959872973,3.96147101138795E-10));
#96577=DIRECTION('center_axis',(3.08371936970017E-9,9.47095984971113E-10,
1.));
#96578=DIRECTION('ref_axis',(0.809106744163142,0.587661702469814,-3.05169988023418E-9));
#96579=DIRECTION('center_axis',(7.91718288151166E-11,6.27531443475604E-10,
-1.));
#96580=DIRECTION('ref_axis',(-0.999614239551204,0.0277735861290445,-6.17124884188148E-11));
#96581=DIRECTION('',(-2.00779747966395E-10,-3.65988199746425E-10,1.));
#96582=DIRECTION('center_axis',(8.14677578869771E-12,1.24539267787327E-12,
1.));
#96583=DIRECTION('ref_axis',(0.604341920999576,-0.796725073361283,-3.93123034125864E-12));
#96584=DIRECTION('center_axis',(1.08606302987382E-10,-5.26700544289938E-10,
1.));
#96585=DIRECTION('ref_axis',(-0.535390588528733,0.844604592525317,5.03001368588633E-10));
#96586=DIRECTION('center_axis',(7.10866643609427E-9,4.61324516642936E-8,
0.999999999999999));
#96587=DIRECTION('ref_axis',(0.0216234329796415,-0.999766186238649,4.59679514799218E-8));
#96588=DIRECTION('center_axis',(2.00846388132003E-11,3.96241123246099E-10,
1.));
#96589=DIRECTION('ref_axis',(0.000283291462026537,-0.999999959872973,3.96235382390302E-10));
#96590=DIRECTION('center_axis',(1.46023288296118E-9,3.50820983374689E-10,
1.));
#96591=DIRECTION('ref_axis',(0.00104603067064637,0.999999452909768,-3.52433702005998E-10));
#96592=DIRECTION('',(-6.23002048560917E-11,4.16568113337234E-10,1.));
#96593=DIRECTION('center_axis',(-2.38058816084442E-9,-2.15946957538016E-9,
1.));
#96594=DIRECTION('ref_axis',(0.0010459714577382,0.999999452971705,2.16205691643123E-9));
#96595=DIRECTION('center_axis',(-7.98253115084219E-11,3.96423366355592E-10,
1.));
#96596=DIRECTION('ref_axis',(0.0002832914620264,-0.999999959872973,3.96445958570828E-10));
#96597=DIRECTION('center_axis',(-6.80538620465368E-10,-3.50447421082478E-10,
1.));
#96598=DIRECTION('ref_axis',(-0.566293757851879,-0.824203482046756,-6.74394490608416E-10));
#96599=DIRECTION('center_axis',(-5.34505017720302E-10,1.00025737692633E-10,
1.));
#96600=DIRECTION('ref_axis',(-0.563159545016902,-0.826348187422442,-2.18423466464728E-10));
#96601=DIRECTION('center_axis',(1.03384270762341E-10,-3.18476356397923E-11,
1.));
#96602=DIRECTION('ref_axis',(-0.000152490573001018,-0.999999988373313,-3.18319329228878E-11));
#96603=DIRECTION('center_axis',(-2.91837031775842E-9,2.22404511474039E-9,
1.));
#96604=DIRECTION('ref_axis',(0.999898454887793,0.014250610969489,2.88623683446066E-9));
#96605=DIRECTION('center_axis',(6.34119544113548E-9,8.73876551676922E-9,
1.));
#96606=DIRECTION('ref_axis',(0.575835789002594,0.81756537604265,-1.07960016923006E-8));
#96607=DIRECTION('center_axis',(-6.55554863865371E-12,2.05840539058144E-10,
1.));
#96608=DIRECTION('ref_axis',(-0.999898475305131,-0.0142491783087087,-3.62053950726117E-12));
#96609=DIRECTION('center_axis',(2.0306288985375E-11,3.96659705081959E-10,
1.));
#96610=DIRECTION('ref_axis',(0.00028329146202625,-0.999999959872973,3.96653914431507E-10));
#96611=DIRECTION('center_axis',(6.49698641674162E-10,-8.33484059548084E-10,
1.));
#96612=DIRECTION('ref_axis',(-0.863502415604789,-0.50434470181087,1.40514236409974E-10));
#96613=DIRECTION('center_axis',(3.48852309170998E-9,-1.81206216698371E-9,
1.));
#96614=DIRECTION('ref_axis',(-0.863502606805781,-0.504344374450257,2.09859820256578E-9));
#96615=DIRECTION('',(-8.90551721255406E-11,-4.46147225829918E-10,-1.));
#96616=DIRECTION('center_axis',(2.05060081328451E-11,3.95750265891337E-10,
1.));
#96617=DIRECTION('ref_axis',(0.000283291462027336,-0.999999959872973,3.95744360815969E-10));
#96618=DIRECTION('center_axis',(-3.72155025004338E-9,-7.57857332445155E-10,
1.));
#96619=DIRECTION('ref_axis',(0.660780317930136,0.750579357187598,3.02780559036791E-9));
#96620=DIRECTION('',(-1.23658904505053E-10,4.36096208034087E-10,1.));
#96621=DIRECTION('center_axis',(1.10584732777169E-9,8.90247209284212E-10,
1.));
#96622=DIRECTION('ref_axis',(0.658880522246893,0.752247603787251,-1.39827155336828E-9));
#96623=DIRECTION('center_axis',(-2.68717509181726E-11,9.4966229324811E-11,
1.));
#96624=DIRECTION('ref_axis',(-0.000152490567255787,-0.999999988373313,9.49621284385138E-11));
#96625=DIRECTION('center_axis',(-1.54258299059698E-10,3.11214581882879E-10,
1.));
#96626=DIRECTION('ref_axis',(-0.781281505141499,0.624178828320726,-3.1477695216432E-10));
#96627=DIRECTION('center_axis',(-1.79663881038142E-9,7.18792336762419E-9,
-1.));
#96628=DIRECTION('ref_axis',(0.000280512032427497,-0.999999960656499,-7.18848350233002E-9));
#96629=DIRECTION('center_axis',(8.71639386102602E-11,2.30727936756381E-10,
1.));
#96630=DIRECTION('ref_axis',(0.863503029540507,0.504343650673196,-1.91635021305015E-10));
#96631=DIRECTION('center_axis',(2.02456783976457E-11,3.95585814105814E-10,
1.));
#96632=DIRECTION('ref_axis',(-0.466487113850397,0.884527994249773,-3.40462409285108E-10));
#96633=DIRECTION('center_axis',(6.58576240200256E-10,8.325921063701E-10,
1.));
#96634=DIRECTION('ref_axis',(-0.99092546233783,0.13441252951477,5.40844141684551E-10));
#96635=DIRECTION('',(4.27723255425061E-11,4.28582822564749E-10,1.));
#96636=DIRECTION('center_axis',(4.68926097388009E-10,6.31856678090514E-10,
1.));
#96637=DIRECTION('ref_axis',(-0.990925432488972,0.134412749568426,3.79597026383821E-10));
#96638=DIRECTION('center_axis',(2.04324593269106E-11,3.96078697617597E-10,
1.));
#96639=DIRECTION('ref_axis',(0.000283291462026822,-0.999999959872973,3.96072914765364E-10));
#96640=DIRECTION('center_axis',(-6.0997072236918E-10,-1.05917691284318E-10,
1.));
#96641=DIRECTION('ref_axis',(0.123978277790044,0.992284932182392,1.80803238047137E-10));
#96642=DIRECTION('',(-1.32505101474445E-10,4.52967299224838E-10,1.));
#96643=DIRECTION('center_axis',(-4.45592595156932E-10,2.68167654748908E-10,
1.));
#96644=DIRECTION('ref_axis',(0.123978287467906,0.992284930973219,-2.10919467472063E-10));
#96645=DIRECTION('',(-3.14743862916966E-11,-4.34296936191458E-10,-1.));
#96646=DIRECTION('center_axis',(-1.34188125021362E-12,5.02236863209049E-11,
1.));
#96647=DIRECTION('ref_axis',(-0.000152490584824071,-0.999999988373311,5.02234712151939E-11));
#96648=DIRECTION('center_axis',(-3.033746975422E-10,4.18707929439321E-10,
1.));
#96649=DIRECTION('ref_axis',(-0.726234581365181,0.687446967284998,-5.08162197253765E-10));
#96650=DIRECTION('center_axis',(3.32433208564964E-11,1.13002199264578E-9,
-1.));
#96651=DIRECTION('ref_axis',(0.000286016024196218,-0.999999959097416,-1.12994872831462E-9));
#96652=DIRECTION('center_axis',(8.9057451734334E-11,3.78049452853801E-10,
1.));
#96653=DIRECTION('ref_axis',(-0.123976464297834,-0.992285158762444,3.86172046623817E-10));
#96654=DIRECTION('center_axis',(2.07834771528276E-11,-6.27666668640003E-10,
1.));
#96655=DIRECTION('ref_axis',(0.22500541865549,0.974357512197483,6.06895284802961E-10));
#96656=DIRECTION('center_axis',(4.9764020031498E-10,6.00611227419279E-10,
1.));
#96657=DIRECTION('ref_axis',(-0.615303802986629,0.788290067189858,-1.67365832438562E-10));
#96658=DIRECTION('center_axis',(6.81110629485379E-10,-7.79894510083423E-10,
1.));
#96659=DIRECTION('ref_axis',(-0.615303532921935,0.788290277990149,1.03389931405607E-9));
#96660=DIRECTION('',(3.21940354930383E-11,5.6139544568623E-10,-1.));
#96661=DIRECTION('center_axis',(1.34780886538316E-11,4.67327565534248E-11,
1.));
#96662=DIRECTION('ref_axis',(-0.000152490583812387,-0.999999988373311,4.67347688326569E-11));
#96663=DIRECTION('center_axis',(1.24010577197756E-10,3.15207276946339E-10,
1.));
#96664=DIRECTION('ref_axis',(0.841840902225779,-0.539725759381268,6.56646360362267E-11));
#96665=DIRECTION('center_axis',(1.13612129036197E-10,3.42093825489442E-10,
1.));
#96666=DIRECTION('ref_axis',(0.498868829562128,0.866677501087522,-3.5316253949292E-10));
#96667=DIRECTION('center_axis',(-1.13389080655217E-9,2.15578194184829E-10,
-1.));
#96668=DIRECTION('ref_axis',(-0.365921560468564,0.930645696054224,6.15454419795219E-10));
#96669=DIRECTION('center_axis',(2.48165939837827E-10,-4.90296692134962E-10,
1.));
#96670=DIRECTION('ref_axis',(0.615303256034898,-0.788290494115495,-5.39195275927985E-10));
#96671=DIRECTION('center_axis',(2.04936998361022E-11,-6.27592144919475E-10,
1.));
#96672=DIRECTION('ref_axis',(0.000283291463234642,-0.999999959872973,-6.27597960075387E-10));
#96673=DIRECTION('center_axis',(8.73217765673742E-10,2.76435513368867E-10,
1.));
#96674=DIRECTION('ref_axis',(-0.49887102266091,-0.866676238712738,6.75099064720256E-10));
#96675=DIRECTION('',(-1.32663040275371E-11,-5.48847012282749E-10,1.));
#96676=DIRECTION('',(-5.58185428434221E-12,-3.59583758324788E-10,-1.));
#96677=DIRECTION('center_axis',(-0.00121352067002772,0.233445596497275,
0.972369107306282));
#96678=DIRECTION('ref_axis',(0.,-0.972369823278206,0.233445768387244));
#96679=DIRECTION('center_axis',(-0.282041125403744,-0.959402315809687,-4.16226297872413E-9));
#96680=DIRECTION('ref_axis',(-0.959402315809673,0.28204112540379,-2.67837987899493E-9));
#96681=DIRECTION('center_axis',(2.04257292503451E-11,3.95654731200068E-10,
1.));
#96682=DIRECTION('ref_axis',(-0.959402319234704,0.282041113753067,-9.19943900227373E-11));
#96683=DIRECTION('center_axis',(-0.965886347600413,0.258966336652342,2.03641270513089E-11));
#96684=DIRECTION('ref_axis',(-3.06409307649496E-9,-1.15070159928502E-8,
1.));
#96685=DIRECTION('center_axis',(2.07481195852593E-11,-6.277093567153E-10,
1.));
#96686=DIRECTION('ref_axis',(-0.000152490584238881,-0.999999988373311,-6.27706205256318E-10));
#96687=DIRECTION('center_axis',(9.86160838048521E-7,-4.63323393651294E-7,
-0.999999999999406));
#96688=DIRECTION('ref_axis',(-0.895997461421604,0.444059172999336,-1.08934060852741E-6));
#96689=DIRECTION('center_axis',(9.93954364189586E-7,-3.14085947167309E-7,
-0.999999999999457));
#96690=DIRECTION('ref_axis',(-0.947677605373137,0.31922900286965,-1.04221363574647E-6));
#96691=DIRECTION('center_axis',(0.258966856641679,0.965886208183402,-1.48951976824963E-6));
#96692=DIRECTION('ref_axis',(0.965844508581934,-0.258955690756432,-0.00929168805882643));
#96693=DIRECTION('center_axis',(2.07481195852593E-11,-6.277093567153E-10,
1.));
#96694=DIRECTION('ref_axis',(-0.000152490584145922,-0.999999988373311,-6.27706205256318E-10));
#96695=DIRECTION('center_axis',(-0.313997252689345,-0.633565880247009,-0.707106781674717));
#96696=DIRECTION('ref_axis',(-0.41153629250768,0.761995983966789,-0.500000000367518));
#96697=DIRECTION('center_axis',(1.63827094251667E-11,-1.31464839014939E-11,
1.));
#96698=DIRECTION('ref_axis',(0.00015249058939467,0.99999998837331,1.31440691664153E-11));
#96699=DIRECTION('center_axis',(8.62648964847917E-11,-1.25170179776646E-10,
-1.));
#96700=DIRECTION('ref_axis',(-0.911538336266386,0.411215103706938,-1.30106972966631E-10));
#96701=DIRECTION('',(0.96588634755728,-0.258966336813218,-6.07219427517514E-10));
#96702=DIRECTION('center_axis',(1.7618579034942E-10,-2.30845398352386E-10,
1.));
#96703=DIRECTION('ref_axis',(-0.947875734398944,0.318640223665597,2.4055945429808E-10));
#96704=DIRECTION('',(-0.965886347661205,0.258966336425602,-3.72907760226582E-10));
#96705=DIRECTION('center_axis',(0.,-0.972369823278206,0.233445768387241));
#96706=DIRECTION('ref_axis',(-0.999999263683521,-0.000283291265268163,-0.00117999087946442));
#96707=DIRECTION('center_axis',(-0.99992174886624,0.00254522371011742,0.0122481827446512));
#96708=DIRECTION('ref_axis',(0.0125039341149498,0.233432082975176,0.97229271018018));
#96709=DIRECTION('center_axis',(-0.999999997434981,6.95734431245289E-5,
-1.70168501236298E-5));
#96710=DIRECTION('ref_axis',(6.95734460844735E-5,0.999999997579752,-1.76735250860586E-7));
#96711=DIRECTION('center_axis',(2.04811727473608E-11,3.95667748565032E-10,
1.));
#96712=DIRECTION('ref_axis',(-0.999999996917803,7.85136552654203E-5,2.04501078369646E-11));
#96713=DIRECTION('center_axis',(7.84874936689029E-5,0.999999996919857,-9.14802122942149E-11));
#96714=DIRECTION('ref_axis',(-0.999999996919855,7.84874936689081E-5,5.78171207540566E-8));
#96715=DIRECTION('center_axis',(-0.00121352067003633,0.233445596497278,
0.972369107306281));
#96716=DIRECTION('ref_axis',(0.,-0.972369823278206,0.233445768387243));
#96717=DIRECTION('center_axis',(-0.999999988373347,0.000152490347745879,
5.53799959449736E-11));
#96718=DIRECTION('ref_axis',(-0.000152490347745881,-0.999999988373346,-2.72261813726351E-8));
#96719=DIRECTION('center_axis',(-7.84874936134088E-5,-0.999999996919857,
9.14284481456917E-11));
#96720=DIRECTION('ref_axis',(-0.999999996919855,7.84874936134136E-5,5.62476365317297E-8));
#96721=DIRECTION('center_axis',(-9.02133532696911E-5,-0.713650252120427,
-0.700502183801023));
#96722=DIRECTION('ref_axis',(-0.999999992283253,0.000124211402493444,2.24104063649349E-6));
#96723=DIRECTION('center_axis',(-0.999959300785505,-0.00106193367323569,
-0.00895930072255575));
#96724=DIRECTION('ref_axis',(0.00901488258785915,-0.157088586458402,-0.98754337013441));
#96725=DIRECTION('center_axis',(0.999999998719989,-4.99340166405193E-5,
-8.16190894385466E-6));
#96726=DIRECTION('ref_axis',(-1.5904782267538E-5,-0.157091530743992,-0.987584047418521));
#96727=DIRECTION('center_axis',(-0.999999952789301,0.000305798407206041,
3.01451553261047E-5));
#96728=DIRECTION('ref_axis',(-0.000305798345243377,-0.999999953241564,2.05968679194018E-6));
#96729=DIRECTION('center_axis',(-6.49771902949681E-11,-7.47124584421499E-12,
1.));
#96730=DIRECTION('ref_axis',(0.000152490598944845,0.999999988373309,7.48116846249758E-12));
#96731=DIRECTION('',(0.000152490596480802,0.999999988373309,3.1038212000567E-11));
#96732=DIRECTION('',(0.999999988373263,-0.000152490898245739,6.50603051988163E-11));
#96733=DIRECTION('',(-7.84874933275974E-5,-0.999999996919857,-6.13289974360498E-12));
#96734=DIRECTION('',(-0.999999988373263,0.000152490898112927,-6.50007912772477E-11));
#96735=DIRECTION('center_axis',(-2.12022814669727E-11,-3.96495808407948E-10,
-1.));
#96736=DIRECTION('ref_axis',(-0.000283291462026358,0.999999959872973,-3.96490023788317E-10));
#96737=DIRECTION('center_axis',(-2.04256286363835E-11,-3.96106009104003E-10,
-1.));
#96738=DIRECTION('ref_axis',(-0.000152490706520732,-0.999999988373292,3.96109082486192E-10));
#96739=DIRECTION('center_axis',(-0.553119134610372,0.833102168361044,-1.31858551855046E-10));
#96740=DIRECTION('ref_axis',(-2.41794607264538E-10,-2.25981365209167E-12,
1.));
#96741=DIRECTION('center_axis',(-1.89219972156207E-11,6.23195772764262E-10,
-1.));
#96742=DIRECTION('ref_axis',(-0.000283291463229308,0.999999959872973,6.23200705380206E-10));
#96743=DIRECTION('center_axis',(-0.945059019776696,0.326899753959391,-2.20836571251937E-10));
#96744=DIRECTION('ref_axis',(-0.318825148594023,-0.921715537293053,0.220886832872801));
#96745=DIRECTION('center_axis',(0.743626522966575,-0.668595239543808,8.38175084894033E-11));
#96746=DIRECTION('ref_axis',(-3.01727498253753E-10,-2.10224411535605E-10,
1.));
#96747=DIRECTION('center_axis',(-1.70467349003972E-11,6.25165086365342E-10,
-1.));
#96748=DIRECTION('ref_axis',(-0.668595235315195,-0.743626526768524,-4.53502069067038E-10));
#96749=DIRECTION('center_axis',(-3.80904169555544E-9,-6.05343855597518E-9,
-1.));
#96750=DIRECTION('ref_axis',(-0.51061880175822,-0.859807210536757,7.14975132511328E-9));
#96751=DIRECTION('center_axis',(-7.93333001288671E-11,4.00253802324002E-10,
1.));
#96752=DIRECTION('ref_axis',(0.000283291462022165,-0.999999959872973,4.00275980954719E-10));
#96753=DIRECTION('center_axis',(-2.04812237048629E-11,-3.96089799847843E-10,
-1.));
#96754=DIRECTION('ref_axis',(0.000152490634158418,0.999999988373303,-3.96092908355293E-10));
#96755=DIRECTION('center_axis',(-0.167288559186291,-0.985907976418375,5.19514262165011E-9));
#96756=DIRECTION('ref_axis',(-0.985907976418375,0.167288559186291,4.92089702319731E-11));
#96757=DIRECTION('',(-4.21270651695949E-11,1.29996848841074E-10,-1.));
#96758=DIRECTION('center_axis',(0.880889024657206,-0.473322856239246,-9.01437396949589E-11));
#96759=DIRECTION('ref_axis',(0.473322856239246,0.880889024657205,-4.68931490860136E-11));
#96760=DIRECTION('center_axis',(7.90256939747769E-11,6.20711315679756E-10,
-1.));
#96761=DIRECTION('ref_axis',(-0.0002832914632274,0.999999959872973,6.20688389564647E-10));
#96762=DIRECTION('center_axis',(-2.04135196159999E-11,-3.98651250899107E-10,
-1.));
#96763=DIRECTION('ref_axis',(-0.0001524907097412,-0.999999988373292,3.98654338382074E-10));
#96764=DIRECTION('center_axis',(-0.473322856500554,-0.880889024516798,-1.6489309917489E-11));
#96765=DIRECTION('ref_axis',(-1.14525725592391E-12,-1.81035741940833E-11,
1.));
#96766=DIRECTION('center_axis',(7.79308048214772E-11,6.21067253181451E-10,
-1.));
#96767=DIRECTION('ref_axis',(-0.880889024097684,0.473322857280556,2.25321266607951E-10));
#96768=DIRECTION('center_axis',(0.86270140315842,-0.505713643269088,2.47807899200758E-10));
#96769=DIRECTION('ref_axis',(0.505713643269088,0.86270140315842,-5.66034372151414E-11));
#96770=DIRECTION('',(-0.505713642646357,-0.862701403523463,1.38422606710265E-12));
#96771=DIRECTION('center_axis',(-0.381600086061326,-0.595345890334409,-0.707067638334494));
#96772=DIRECTION('ref_axis',(0.000543554071738865,0.764808901855437,-0.644256973723724));
#96773=DIRECTION('',(0.38163045315723,0.595326775780154,0.707067342805629));
#96774=DIRECTION('center_axis',(-2.46078960160212E-12,-8.38495939348149E-14,
-1.));
#96775=DIRECTION('ref_axis',(0.539634146584583,0.841899630502311,-1.39843380618151E-12));
#96776=DIRECTION('center_axis',(-7.95064619609626E-11,3.98403754431342E-10,
1.));
#96777=DIRECTION('ref_axis',(0.999999988373374,-0.000152490171189206,7.95672138342693E-11));
#96778=DIRECTION('center_axis',(-7.95064619609626E-11,3.98403754431342E-10,
1.));
#96779=DIRECTION('ref_axis',(0.999999988373374,-0.000152490171536855,7.95672138558691E-11));
#96780=DIRECTION('center_axis',(0.888146578822047,-0.459560283887428,1.21688700782663E-10));
#96781=DIRECTION('ref_axis',(0.459560283887428,0.888146578822047,-2.55139659399717E-11));
#96782=DIRECTION('center_axis',(0.888146578822047,-0.459560283887428,1.21688700782663E-10));
#96783=DIRECTION('ref_axis',(0.459560283887428,0.888146578822047,1.57606598781664E-10));
#96784=DIRECTION('',(0.324976386682471,0.628049629690432,0.707067189695941));
#96785=DIRECTION('center_axis',(2.0536382924069E-11,3.96518956558012E-10,
1.));
#96786=DIRECTION('ref_axis',(0.000283291462026315,-0.999999959872973,3.96513037724659E-10));
#96787=DIRECTION('center_axis',(2.06926591746898E-11,-6.27503216055203E-10,
1.));
#96788=DIRECTION('ref_axis',(-0.0921156853019035,-0.995748311834552,-6.22929236190973E-10));
#96789=DIRECTION('',(-6.23606902228069E-12,7.6522994163497E-10,-1.));
#96790=DIRECTION('center_axis',(-0.500132055240978,-0.8659491482301,-1.62898916578058E-10));
#96791=DIRECTION('ref_axis',(-5.13775917520082E-8,2.98614295151309E-8,-0.999999999999998));
#96792=DIRECTION('center_axis',(7.94281159940957E-11,-3.96329080665225E-10,
-1.));
#96793=DIRECTION('ref_axis',(-0.000283291462026466,0.999999959872973,-3.96351562657212E-10));
#96794=DIRECTION('',(-8.22537259782688E-6,1.42517085751914E-5,0.999999999864616));
#96795=DIRECTION('center_axis',(-5.9133981782436E-10,7.27809035261373E-10,
1.));
#96796=DIRECTION('ref_axis',(-0.975608639052716,0.219517159706727,-7.36742854177112E-10));
#96797=DIRECTION('center_axis',(0.866101639002319,0.49986793347593,3.66302405074848E-11));
#96798=DIRECTION('ref_axis',(0.49986793347593,-0.866101639002319,-5.46316464289376E-12));
#96799=DIRECTION('',(-0.499867943355383,0.866101633300423,1.25557897412421E-12));
#96800=DIRECTION('',(1.56406511353513E-11,-1.20597363206798E-10,-1.));
#96801=DIRECTION('',(-1.70575430308295E-10,-1.54942547681003E-10,-1.));
#96802=DIRECTION('center_axis',(0.815399666333444,0.578898422992591,-2.25782892382398E-10));
#96803=DIRECTION('ref_axis',(-0.568037550168274,0.800101728441701,-0.19279669536439));
#96804=DIRECTION('center_axis',(-0.888287134809718,-0.459288543431754,-1.96969776168621E-6));
#96805=DIRECTION('ref_axis',(0.119835377964766,-0.231763505949963,-0.965362708777288));
#96806=DIRECTION('center_axis',(-0.32482586165699,0.628228072742634,0.706977827245572));
#96807=DIRECTION('ref_axis',(0.518626938513387,-0.506783094798349,0.688619629022321));
#96808=DIRECTION('center_axis',(7.96163900865926E-11,-3.98403809942493E-10,
-1.));
#96809=DIRECTION('ref_axis',(-0.000283291462024057,0.999999959872973,-3.98426356658587E-10));
#96810=DIRECTION('center_axis',(-0.373422318814242,0.600344482357969,-0.707207377162976));
#96811=DIRECTION('ref_axis',(-0.8457628567432,-0.533521545877282,-0.00632062008795969));
#96812=DIRECTION('center_axis',(-0.341654403044362,0.619090677600108,-0.707106075344456));
#96813=DIRECTION('ref_axis',(0.882283404733694,0.470499500069699,-0.0143601589714293));
#96814=DIRECTION('center_axis',(3.91665991566342E-9,1.81846263047625E-9,
-1.));
#96815=DIRECTION('ref_axis',(0.482638397108553,-0.87581971754265,2.97683888677185E-10));
#96816=DIRECTION('center_axis',(0.842063632093571,0.539378197095427,-1.86288288671344E-6));
#96817=DIRECTION('ref_axis',(-0.00118051199509693,0.0018464392926848,0.9999975985238));
#96818=DIRECTION('center_axis',(0.381501671423718,-0.595541873912847,-0.706955692471094));
#96819=DIRECTION('ref_axis',(0.36481553139813,-0.605711889797486,0.707122856799764));
#96820=DIRECTION('center_axis',(-2.04008849744031E-11,-3.96388921686253E-10,
-1.));
#96821=DIRECTION('ref_axis',(-0.000283291462026424,0.999999959872973,-3.96383065406974E-10));
#96822=DIRECTION('center_axis',(1.32017837482269E-9,-2.70992461803843E-9,
1.));
#96823=DIRECTION('ref_axis',(-0.67791177305917,-0.735143270354679,-1.09726359983549E-9));
#96824=DIRECTION('center_axis',(-7.82950078363202E-5,-0.99999999607841,
-4.13892659860693E-5));
#96825=DIRECTION('ref_axis',(0.999999996934946,-7.82950078591647E-5,-1.06834468707609E-9));
#96826=DIRECTION('',(-0.999999996876383,7.82945595143641E-5,1.08257545990106E-5));
#96827=DIRECTION('center_axis',(0.866101639005598,0.499867933470249,-1.04672145950779E-10));
#96828=DIRECTION('ref_axis',(-0.499867933470249,0.866101639005598,1.83738441128511E-12));
#96829=DIRECTION('',(5.83540549214945E-11,-2.29555396913383E-11,-1.));
#96830=DIRECTION('',(0.499867907167566,-0.866101654186111,-1.24097954135038E-12));
#96831=DIRECTION('',(-8.57920588922633E-6,1.48654537101833E-5,0.999999999852708));
#96832=DIRECTION('',(0.456600631738224,-0.791132918963516,-0.406969983694769));
#96833=DIRECTION('',(0.452139835171223,-0.783405027859021,-0.426434205683064));
#96834=DIRECTION('center_axis',(-0.0463879965188348,-0.998923497458789,
-1.91584608094653E-6));
#96835=DIRECTION('ref_axis',(0.00118000590536775,-5.28791896681229E-5,-0.999999302394684));
#96836=DIRECTION('center_axis',(0.0463870640279003,0.998923540763192,4.47996639785231E-11));
#96837=DIRECTION('ref_axis',(-0.422314359595805,0.0196110336762173,0.90623726972429));
#96838=DIRECTION('center_axis',(0.706477552979868,-0.032796001122308,-0.70697516890338));
#96839=DIRECTION('ref_axis',(-0.0463791954800567,-0.998923906097726,-7.28595103435411E-6));
#96840=DIRECTION('center_axis',(-2.04678266522984E-11,-3.98431732051563E-10,
-1.));
#96841=DIRECTION('ref_axis',(-0.000283291462024058,0.999999959872973,-3.9842591445313E-10));
#96842=DIRECTION('center_axis',(-2.46078960160212E-12,-8.38495939348149E-14,
-1.));
#96843=DIRECTION('ref_axis',(-0.000283291443903875,0.999999959872978,-8.30835993550527E-14));
#96844=DIRECTION('center_axis',(-0.0460834066069271,0.998937595464311,-1.86594449499977E-6));
#96845=DIRECTION('ref_axis',(-0.00117997603335847,-5.25672197911161E-5,
0.999999302446381));
#96846=DIRECTION('center_axis',(0.706505178551472,0.0326191251873882,-0.706955744974155));
#96847=DIRECTION('ref_axis',(0.706969701039208,0.0130835755743654,0.707122805361786));
#96848=DIRECTION('center_axis',(7.92599703317715E-11,6.20567097708857E-10,
-1.));
#96849=DIRECTION('ref_axis',(0.242241782366626,-0.970215913534632,-5.82883959179678E-10));
#96850=DIRECTION('',(-1.87089482794889E-12,-3.06927105953036E-11,1.));
#96851=DIRECTION('center_axis',(5.13389922999867E-9,1.07409131033798E-8,
1.));
#96852=DIRECTION('ref_axis',(0.297696833525857,-0.954660460744383,8.72556259547859E-9));
#96853=DIRECTION('center_axis',(0.865949148427626,-0.500132054898972,3.58057750116103E-11));
#96854=DIRECTION('ref_axis',(0.500132054898972,0.865949148427626,-1.65004121477352E-11));
#96855=DIRECTION('',(-0.500132047845338,-0.865949152501478,1.40254474700896E-12));
#96856=DIRECTION('',(6.21549200996441E-12,7.18226189633242E-11,-1.));
#96857=DIRECTION('center_axis',(-0.000152490577362267,-0.999999988373312,
-9.01167751532483E-11));
#96858=DIRECTION('ref_axis',(-0.999999988373312,0.000152490577362267,3.1179472523811E-13));
#96859=DIRECTION('',(-6.42228206726436E-11,1.13899147891061E-10,-1.));
#96860=DIRECTION('',(0.999999988371205,-0.000152504396492256,-2.51600476564029E-12));
#96861=DIRECTION('',(-1.40498254545339E-5,2.63684823975652E-9,0.999999999901301));
#96862=DIRECTION('center_axis',(0.627793779906983,0.180721686019717,0.757109399038405));
#96863=DIRECTION('ref_axis',(-0.379239164492043,0.920433984088381,0.0947572532873716));
#96864=DIRECTION('center_axis',(-1.98249533109318E-12,-1.29585231434248E-12,
1.));
#96865=DIRECTION('ref_axis',(-0.139022092786527,0.990289279815375,1.00766617272541E-12));
#96866=DIRECTION('center_axis',(1.98249533109318E-12,1.29585231434248E-12,
-1.));
#96867=DIRECTION('ref_axis',(0.999999959872973,0.000283291463234646,1.98286207276409E-12));
#96868=DIRECTION('center_axis',(1.08132016361784E-10,-7.33652583129185E-10,
1.));
#96869=DIRECTION('ref_axis',(-0.52898177113431,0.848633186840821,6.79790599255044E-10));
#96870=DIRECTION('center_axis',(-1.47234317316239E-9,-3.17308337938193E-9,
1.));
#96871=DIRECTION('ref_axis',(-0.99942877940343,-0.0337951904887493,-1.57872080553363E-9));
#96872=DIRECTION('center_axis',(1.33990714812522E-9,2.24902096945812E-9,
-1.));
#96873=DIRECTION('ref_axis',(-0.975675531503133,-0.219219655200166,-1.80032421851903E-9));
#96874=DIRECTION('center_axis',(-3.31997585076727E-7,-8.78762043160508E-7,
0.999999999999559));
#96875=DIRECTION('ref_axis',(0.0143246949025051,0.999897396293825,8.83427643216344E-7));
#96876=DIRECTION('center_axis',(-6.3479787433156E-5,-6.66261199644413E-6,
0.999999997962963));
#96877=DIRECTION('ref_axis',(0.956120190954643,0.292974702874327,6.26462833700828E-5));
#96878=DIRECTION('center_axis',(9.21658365946043E-12,1.97557026293538E-10,
1.));
#96879=DIRECTION('ref_axis',(-0.000283291462261085,0.999999959872973,-1.97554343469448E-10));
#96880=DIRECTION('center_axis',(9.35871454508727E-6,2.11405399691555E-6,
-0.999999999953973));
#96881=DIRECTION('ref_axis',(0.955786086058706,-0.294062846390535,8.32326442139979E-6));
#96882=DIRECTION('center_axis',(-0.826462076106252,0.562992394937819,-5.67628853920255E-7));
#96883=DIRECTION('ref_axis',(-4.56968693384367E-6,-5.69997751317542E-6,
0.999999999973314));
#96884=DIRECTION('center_axis',(0.865949148430434,-0.500132054894111,2.70245353872767E-11));
#96885=DIRECTION('ref_axis',(-0.500132054894111,-0.865949148430434,-1.82451276309337E-12));
#96886=DIRECTION('',(4.24660004383348E-11,8.33593816196298E-11,-1.));
#96887=DIRECTION('',(0.500132081578147,0.865949133018972,-1.29027344364374E-12));
#96888=DIRECTION('',(-7.10048506612931E-6,-1.22945216387837E-5,0.999999999899214));
#96889=DIRECTION('',(0.456840938489417,0.790994081463869,-0.406970170908432));
#96890=DIRECTION('',(0.453113311325324,0.784538967725385,-0.423304778168386));
#96891=DIRECTION('center_axis',(-2.05696341036565E-11,6.20903189973987E-10,
-1.));
#96892=DIRECTION('ref_axis',(-0.000283291463226814,0.999999959872973,6.20909017685599E-10));
#96893=DIRECTION('center_axis',(2.0408767124197E-11,3.98007488078278E-10,
1.));
#96894=DIRECTION('ref_axis',(0.606365522869498,0.795186049094928,-3.28865279413063E-10));
#96895=DIRECTION('center_axis',(2.03580422918764E-11,3.98428817716123E-10,
1.));
#96896=DIRECTION('ref_axis',(-0.676639942588615,-0.736314055341657,3.07143870577898E-10));
#96897=DIRECTION('center_axis',(2.05368476131201E-11,3.9651865124668E-10,
1.));
#96898=DIRECTION('ref_axis',(0.000283291462026315,-0.999999959872973,3.9651279674346E-10));
#96899=DIRECTION('center_axis',(-0.000349263627649689,-6.70827550960928E-5,
0.999999936757409));
#96900=DIRECTION('ref_axis',(-0.216786164931583,0.976219114025967,-1.02280552885698E-5));
#96901=DIRECTION('center_axis',(2.06926591746898E-11,-6.27503216055203E-10,
1.));
#96902=DIRECTION('ref_axis',(-0.0921156853019012,-0.995748311834552,-6.22929201765448E-10));
#96903=DIRECTION('',(8.87377477054585E-12,-4.20377190835097E-10,-1.));
#96904=DIRECTION('center_axis',(2.04194992078216E-11,3.98226729370066E-10,
1.));
#96905=DIRECTION('ref_axis',(0.000283291462024362,-0.999999959872973,3.98220894476752E-10));
#96906=DIRECTION('center_axis',(6.57290360566416E-5,2.75893599441246E-5,
0.99999999745926));
#96907=DIRECTION('ref_axis',(-0.866106060573636,-0.499860267311196,7.07191415767218E-5));
#96908=DIRECTION('center_axis',(0.888286694685284,0.459289394657762,-1.76822417818912E-10));
#96909=DIRECTION('ref_axis',(0.459289394657762,-0.888286694685284,-2.53720655596368E-11));
#96910=DIRECTION('',(-0.45928939402633,0.888286695011766,-1.09204378873073E-11));
#96911=DIRECTION('',(0.324828530529041,-0.62823323461104,0.706972014074456));
#96912=DIRECTION('center_axis',(-0.492137288308534,0.870076662210038,0.0277036339450508));
#96913=DIRECTION('ref_axis',(-0.0214326988667818,0.0197040800448228,-0.999576104480731));
#96914=DIRECTION('center_axis',(-0.506998905479721,0.858388409938184,-0.0782396799978159));
#96915=DIRECTION('ref_axis',(0.0302255379973495,-0.0730097442901178,-0.996873108319942));
#96916=DIRECTION('center_axis',(0.324828530608586,-0.628233234365272,0.706972014256304));
#96917=DIRECTION('ref_axis',(0.390248592057411,0.769936626124461,0.504879815549493));
#96918=DIRECTION('center_axis',(0.32482661530582,-0.628233951740212,0.706972256789361));
#96919=DIRECTION('ref_axis',(-0.341762503894402,0.619026617352294,0.707109919277905));
#96920=DIRECTION('center_axis',(0.381470061277148,-0.595542741863103,0.706972018515151));
#96921=DIRECTION('ref_axis',(0.000977175367065836,-0.764545483090611,-0.644569041619318));
#96922=DIRECTION('center_axis',(0.38146877972185,-0.595541393322672,0.706973846006211));
#96923=DIRECTION('ref_axis',(-0.842064346373441,-0.53937708198128,-1.7012106794311E-7));
#96924=DIRECTION('',(0.381469734100102,-0.595542634287247,0.706972285674484));
#96925=DIRECTION('',(-0.381814703244968,0.595328552699441,-0.706966368879557));
#96926=DIRECTION('center_axis',(0.842064169659243,0.539377357863759,3.57140567119885E-11));
#96927=DIRECTION('ref_axis',(0.539377357863759,-0.842064169659243,-1.87046454713791E-10));
#96928=DIRECTION('',(0.539377357576987,-0.842064169842933,-1.30512134433047E-11));
#96929=DIRECTION('center_axis',(2.03700981863536E-11,3.95655813667517E-10,
1.));
#96930=DIRECTION('ref_axis',(0.000283291462027333,-0.999999959872973,3.95649955511796E-10));
#96931=DIRECTION('',(9.80616768342379E-12,-3.83646927559766E-10,-1.));
#96932=DIRECTION('center_axis',(2.06926591746898E-11,-6.27503216055203E-10,
1.));
#96933=DIRECTION('ref_axis',(-0.0921156853019018,-0.995748311834552,-6.22929236190973E-10));
#96934=DIRECTION('',(-4.04955746713398E-11,-9.59185548765617E-10,-1.));
#96935=DIRECTION('center_axis',(2.07173685758816E-11,3.95876970094022E-10,
1.));
#96936=DIRECTION('ref_axis',(0.000283291462027173,-0.999999959872973,3.95871067361747E-10));
#96937=DIRECTION('center_axis',(2.38530018712717E-5,7.64935167491543E-5,
0.999999996789888));
#96938=DIRECTION('ref_axis',(-0.000140768870277018,-0.999999987166177,7.64968738151192E-5));
#96939=DIRECTION('center_axis',(-0.0463870632511078,-0.998923540799263,
4.59675075781263E-10));
#96940=DIRECTION('ref_axis',(0.998923540799263,-0.0463870632511078,-1.7863952721589E-10));
#96941=DIRECTION('',(-0.998923540772403,0.0463870638295341,2.40954460828391E-10));
#96942=DIRECTION('',(0.606943442185064,-0.028184663870597,0.794245102415525));
#96943=DIRECTION('center_axis',(-2.08502787518022E-11,6.27686347343115E-10,
-1.));
#96944=DIRECTION('ref_axis',(-0.00028329146323487,0.999999959872973,6.27692273179332E-10));
#96945=DIRECTION('center_axis',(-8.39921177964512E-10,7.35553645769826E-10,
1.));
#96946=DIRECTION('ref_axis',(-0.999734354783458,0.0230482074292758,-8.56716551485844E-10));
#96947=DIRECTION('',(5.77812217239515E-10,-1.01745420977295E-10,-1.));
#96948=DIRECTION('center_axis',(2.03711856411326E-11,3.95670357589139E-10,
1.));
#96949=DIRECTION('ref_axis',(0.000283291462027316,-0.999999959872973,3.95664552018017E-10));
#96950=DIRECTION('center_axis',(-7.95498309152237E-11,3.96067983965409E-10,
1.));
#96951=DIRECTION('ref_axis',(0.887415434528806,0.460970548473599,-1.11981896622984E-10));
#96952=DIRECTION('',(4.72756116198791E-11,3.80078652995053E-10,-1.));
#96953=DIRECTION('center_axis',(7.92818612409957E-11,6.27850688106335E-10,
-1.));
#96954=DIRECTION('ref_axis',(-0.667795338154864,-0.744344937739641,-5.20281524892989E-10));
#96955=DIRECTION('',(8.58542889559111E-12,7.41341210641622E-11,-1.));
#96956=DIRECTION('',(1.6263436747111E-6,8.564995102045E-10,0.999999999998678));
#96957=DIRECTION('center_axis',(-2.0428118181412E-11,-3.96094712584727E-10,
-1.));
#96958=DIRECTION('ref_axis',(-0.00028329146202681,0.999999959872973,-3.96088855646752E-10));
#96959=DIRECTION('center_axis',(1.70857250222922E-10,1.56204799095505E-10,
1.));
#96960=DIRECTION('ref_axis',(0.389026065581726,0.921226747493798,-2.10356974623047E-10));
#96961=DIRECTION('',(-1.12755771386475E-11,3.31741389913986E-11,1.));
#96962=DIRECTION('',(4.97024155425053E-6,-2.09875836923445E-6,-0.999999999985446));
#96963=DIRECTION('center_axis',(0.107467095293565,-0.99420864179968,1.37099803731999E-10));
#96964=DIRECTION('ref_axis',(-0.703009701317604,-0.075990498664442,0.707108763887185));
#96965=DIRECTION('',(0.107467095298196,-0.994208641799179,7.53280815501967E-11));
#96966=DIRECTION('center_axis',(2.04676867902182E-11,3.95937782560196E-10,
1.));
#96967=DIRECTION('ref_axis',(0.000283291462026947,-0.999999959872973,3.95931961555709E-10));
#96968=DIRECTION('',(-5.10448247559303E-11,-2.66880917365597E-10,-1.));
#96969=DIRECTION('',(-2.11934297889016E-11,-1.2380994007799E-11,1.));
#96970=DIRECTION('center_axis',(-0.10746709538552,0.99420864178974,1.45870843182294E-10));
#96971=DIRECTION('ref_axis',(-0.0011799547848179,-0.000127545118751969,
0.999999295719226));
#96972=DIRECTION('',(-0.107467095348833,0.994208641793705,-1.87197812806517E-11));
#96973=DIRECTION('center_axis',(-2.04815064647895E-11,-3.95877691738988E-10,
-1.));
#96974=DIRECTION('ref_axis',(-0.000283291462027072,0.999999959872973,-3.95871792856515E-10));
#96975=DIRECTION('',(6.43928618759837E-12,5.5975490909077E-12,-1.));
#96976=DIRECTION('',(-6.01993455084937E-12,6.29055563194925E-11,1.));
#96977=DIRECTION('center_axis',(2.06926422611359E-11,-6.2749994089728E-10,
1.));
#96978=DIRECTION('ref_axis',(0.218889007150308,-0.975749764308838,-6.16812343499359E-10));
#96979=DIRECTION('center_axis',(-0.10746709519315,0.994208641810534,-6.85461964966549E-11));
#96980=DIRECTION('ref_axis',(-0.00117995478489231,-0.000127544902863181,
0.999999295719254));
#96981=DIRECTION('',(-0.107467095373969,0.994208641790989,1.19267440368276E-11));
#96982=DIRECTION('',(0.107465104066562,-0.994208857035564,1.44211032004904E-11));
#96983=DIRECTION('center_axis',(-2.03834811442899E-11,6.24504531421266E-10,
-1.));
#96984=DIRECTION('ref_axis',(-0.000283291463231105,0.999999959872973,6.24510290877147E-10));
#96985=DIRECTION('center_axis',(2.06896849912902E-11,-6.27528223828833E-10,
1.));
#96986=DIRECTION('ref_axis',(0.213147493822342,-0.977020033508656,-6.1751801074429E-10));
#96987=DIRECTION('center_axis',(0.107467095192499,-0.994208641810604,3.90420196172414E-11));
#96988=DIRECTION('ref_axis',(0.00117995478485697,0.000127544932534604,-0.99999929571925));
#96989=DIRECTION('',(-0.107467095337441,0.994208641794937,-3.02919633821119E-11));
#96990=DIRECTION('',(0.107467095348864,-0.994208641793702,1.87046111932432E-11));
#96991=DIRECTION('center_axis',(-2.06905460646556E-11,6.27502994010598E-10,
-1.));
#96992=DIRECTION('ref_axis',(-0.000283291463234652,0.999999959872973,6.27508918278336E-10));
#96993=DIRECTION('',(6.44572367702878E-12,5.69137625916483E-12,-1.));
#96994=DIRECTION('center_axis',(-4.37109560786492E-11,6.2468119566006E-10,
-1.));
#96995=DIRECTION('ref_axis',(0.0472630676320087,-0.998882476789944,-6.26049833198862E-10));
#96996=DIRECTION('',(-8.53220966101631E-13,6.29611562885657E-11,1.));
#96997=DIRECTION('center_axis',(-7.93469463310908E-11,-6.27247698226085E-10,
1.));
#96998=DIRECTION('ref_axis',(0.000283291463234329,-0.999999959872973,-6.27225230415584E-10));
#96999=DIRECTION('',(-4.54669885074921E-12,-5.23514387396062E-11,-1.));
#97000=DIRECTION('',(-3.1375947534551E-11,4.15728003133609E-10,1.));
#97001=DIRECTION('center_axis',(-7.78189355402775E-11,1.26958998869497E-10,
1.));
#97002=DIRECTION('ref_axis',(-0.000152490577621557,-0.999999988373312,1.26947063971983E-10));
#97003=DIRECTION('',(-0.7661424529271,-0.64267078805781,1.56154413843979E-10));
#97004=DIRECTION('center_axis',(-1.38970651175976E-10,5.27240279213359E-10,
-1.));
#97005=DIRECTION('ref_axis',(0.780689646883877,0.624918934941427,2.20989725704165E-10));
#97006=DIRECTION('',(-0.766142454876676,-0.642670785733676,2.2000623545182E-11));
#97007=DIRECTION('center_axis',(2.13839774880487E-12,4.67921257296666E-11,
1.));
#97008=DIRECTION('ref_axis',(-0.000152490573146694,-0.999999988373312,4.67924310409984E-11));
#97009=DIRECTION('center_axis',(-5.98153529745432E-11,6.03420341471761E-10,
-1.));
#97010=DIRECTION('ref_axis',(0.86467712510831,0.502328049499953,2.51396728667834E-10));
#97011=DIRECTION('',(0.766142453434352,0.642670787453103,7.92305065999699E-11));
#97012=DIRECTION('',(-0.766142453263261,-0.642670787657065,2.6209256986931E-12));
#97013=DIRECTION('center_axis',(0.766142453424323,0.642670787465059,6.84152456909004E-11));
#97014=DIRECTION('ref_axis',(0.454436930307718,-0.541744593891129,0.707106690225905));
#97015=DIRECTION('',(0.766142453319988,0.642670787589439,2.05357864047073E-11));
#97016=DIRECTION('center_axis',(0.833102168242054,0.553119134789594,-8.93307650073893E-12));
#97017=DIRECTION('ref_axis',(-0.553119134789594,0.833102168242054,-2.41351383323263E-11));
#97018=DIRECTION('',(0.55311913478957,-0.83310216824207,1.28872579274741E-10));
#97019=DIRECTION('',(3.93049326419259E-11,-6.15885653587611E-10,1.));
#97020=DIRECTION('',(-0.553119134524045,0.833102168418359,1.29018182803975E-10));
#97021=DIRECTION('center_axis',(-2.07435230017289E-11,6.28140317537884E-10,
-1.));
#97022=DIRECTION('ref_axis',(0.553119135219656,-0.833102167956524,-5.34778661632926E-10));
#97023=DIRECTION('center_axis',(2.02786023433335E-10,-2.88824242300478E-10,
1.));
#97024=DIRECTION('ref_axis',(0.83310216448625,0.553119140446545,-9.18409370938592E-12));
#97025=DIRECTION('',(-2.2101976915323E-11,-3.39350947342609E-11,1.));
#97026=DIRECTION('center_axis',(-2.06371311099046E-11,6.2771587927557E-10,
-1.));
#97027=DIRECTION('ref_axis',(-0.872134440336837,-0.489266305786891,-2.8912188165346E-10));
#97028=DIRECTION('center_axis',(0.833102168265715,0.553119134753956,-1.7255530337934E-11));
#97029=DIRECTION('ref_axis',(0.553119134753956,-0.833102168265715,3.64118110662837E-11));
#97030=DIRECTION('',(-0.553119134753958,0.833102168265713,-1.94085997273774E-10));
#97031=DIRECTION('',(0.553119134884074,-0.833102168179326,-1.4587584473702E-11));
#97032=DIRECTION('center_axis',(7.95507474997403E-11,-3.96283700299094E-10,
-1.));
#97033=DIRECTION('ref_axis',(-0.00028329146202656,0.999999959872973,-3.9630619813624E-10));
#97034=DIRECTION('center_axis',(-1.44572626656694E-10,3.00110269968457E-10,
1.));
#97035=DIRECTION('ref_axis',(0.530765456998217,-0.84751874885307,3.3108425346379E-10));
#97036=DIRECTION('center_axis',(-2.04237874442542E-11,-3.96317284545589E-10,
-1.));
#97037=DIRECTION('ref_axis',(-0.000283291462026552,0.999999959872973,-3.9631143596048E-10));
#97038=DIRECTION('',(-7.31722793467781E-12,3.52377398371573E-10,1.));
#97039=DIRECTION('center_axis',(1.0376386078495E-10,3.46804224227171E-10,
1.));
#97040=DIRECTION('ref_axis',(0.38159537629782,0.924329469825627,-3.60155199233168E-10));
#97041=DIRECTION('center_axis',(7.95499037736097E-11,-3.96285310122479E-10,
-1.));
#97042=DIRECTION('ref_axis',(-0.000283291462026557,0.999999959872973,-3.96307849932495E-10));
#97043=DIRECTION('center_axis',(-1.46283023888527E-10,3.41780381774015E-10,
1.));
#97044=DIRECTION('ref_axis',(0.616665623884824,-0.787225195429326,3.59264853901887E-10));
#97045=DIRECTION('center_axis',(7.95486424128022E-11,-3.95852461920754E-10,
-1.));
#97046=DIRECTION('ref_axis',(-0.00028329146202707,0.999999959872973,-3.95874880405491E-10));
#97047=DIRECTION('center_axis',(-4.61445358920093E-11,1.53694057480891E-10,
1.));
#97048=DIRECTION('ref_axis',(-0.961906577117336,-0.273378376793796,-2.37059380008477E-12));
#97049=DIRECTION('center_axis',(-7.95509905778674E-11,3.96067706409653E-10,
1.));
#97050=DIRECTION('ref_axis',(0.000283291462026812,-0.999999959872973,3.96090160478016E-10));
#97051=DIRECTION('center_axis',(2.71305330848751E-9,-8.00411903423282E-10,
-1.));
#97052=DIRECTION('ref_axis',(-0.708839427925214,0.705369878445809,-2.4877115355612E-9));
#97053=DIRECTION('',(-1.35299340897621E-10,4.46847288060326E-10,1.));
#97054=DIRECTION('center_axis',(2.06926420442954E-11,-6.27931762142708E-10,
1.));
#97055=DIRECTION('ref_axis',(-0.791686416827857,-0.610927669540567,-3.67238794920146E-10));
#97056=DIRECTION('center_axis',(-2.04130842004074E-11,-3.98667043821632E-10,
-1.));
#97057=DIRECTION('ref_axis',(-0.000283291462023788,0.999999959872973,-3.98661207886389E-10));
#97058=DIRECTION('center_axis',(-1.30622043324931E-9,7.73473229909172E-11,
1.));
#97059=DIRECTION('ref_axis',(-0.995180627327451,-0.0980587527564033,-1.29234185313634E-9));
#97060=DIRECTION('',(2.80345330283538E-13,-2.72049049954148E-11,1.));
#97061=DIRECTION('center_axis',(2.08197365597629E-11,-6.27266460995202E-10,
1.));
#97062=DIRECTION('ref_axis',(0.0775492768832473,0.996988520322519,6.23762886476948E-10));
#97063=DIRECTION('',(3.59563077922953E-11,-4.24389057229746E-10,-1.));
#97064=DIRECTION('',(2.4601455733686E-11,6.15349904364848E-11,1.));
#97065=DIRECTION('center_axis',(-0.766142452747264,-0.642670788272197,2.33962821338807E-10));
#97066=DIRECTION('ref_axis',(0.631977283953559,-0.75339448315046,0.181663054375769));
#97067=DIRECTION('',(-0.766142453261735,-0.642670787658884,6.20552498276083E-13));
#97068=DIRECTION('center_axis',(0.766142137623633,0.642671163937834,5.29652868674901E-7));
#97069=DIRECTION('ref_axis',(1.91220430986269E-5,-2.36199424799708E-5,0.999999999538223));
#97070=DIRECTION('center_axis',(7.96051887602678E-11,-3.95859817148292E-10,
-1.));
#97071=DIRECTION('ref_axis',(-0.000283291462027059,0.999999959872973,-3.95882315863362E-10));
#97072=DIRECTION('',(-1.53168786031291E-10,-2.12995787673975E-10,-1.));
#97073=DIRECTION('',(2.8979962041209E-11,-1.29527855108336E-10,1.));
#97074=DIRECTION('center_axis',(2.06926255644224E-11,-6.27712659628799E-10,
1.));
#97075=DIRECTION('ref_axis',(-0.81257721321483,-0.582853560136696,-3.49050166340749E-10));
#97076=DIRECTION('center_axis',(-0.766142453424193,-0.642670787465214,-6.80488720927741E-11));
#97077=DIRECTION('ref_axis',(0.631977283098773,-0.753394483828502,0.181663054537455));
#97078=DIRECTION('',(-0.766142453320078,-0.642670787589332,-2.05864658653354E-11));
#97079=DIRECTION('',(0.766142453489769,0.642670787387039,-1.14804832307414E-11));
#97080=DIRECTION('center_axis',(-2.00274321866117E-11,6.28205210073673E-10,
-1.));
#97081=DIRECTION('ref_axis',(-0.000283291463235481,0.999999959872973,6.28210878240193E-10));
#97082=DIRECTION('center_axis',(-6.20906782419339E-8,-4.53505184239145E-8,
0.999999999999997));
#97083=DIRECTION('ref_axis',(0.753410626135848,0.657550323873073,7.66000250491794E-8));
#97084=DIRECTION('center_axis',(-2.03698700702165E-11,-3.96516902645416E-10,
-1.));
#97085=DIRECTION('ref_axis',(-0.000283291462026318,0.999999959872973,-3.96511133634776E-10));
#97086=DIRECTION('center_axis',(-1.43865738115936E-10,-2.25507085227505E-10,
-1.));
#97087=DIRECTION('ref_axis',(0.842731186615763,0.538334605152955,-2.4263928987532E-10));
#97088=DIRECTION('',(2.89728981084369E-11,-1.29528636705345E-10,1.));
#97089=DIRECTION('',(-5.63523774865793E-11,-6.56802967569092E-11,-1.));
#97090=DIRECTION('center_axis',(2.04534130517769E-11,3.96571692151681E-10,
1.));
#97091=DIRECTION('ref_axis',(-0.41173786708667,0.911302325689406,-3.52975299099252E-10));
#97092=DIRECTION('',(-2.44283634986964E-12,3.71546349242635E-12,-1.));
#97093=DIRECTION('',(3.10372279266335E-11,-6.43779571873892E-10,1.));
#97094=DIRECTION('center_axis',(-7.0810507847921E-11,-9.05744923507257E-12,
1.));
#97095=DIRECTION('ref_axis',(-0.000152490560906839,-0.999999988373314,-9.06837105407732E-12));
#97096=DIRECTION('',(-0.965886347615649,0.258966336595516,-6.61288870884569E-11));
#97097=DIRECTION('center_axis',(-7.92348218286998E-12,-4.017899901676E-10,
-1.));
#97098=DIRECTION('ref_axis',(-0.89495486366407,0.446156689968924,-1.72167025732625E-10));
#97099=DIRECTION('',(-0.965886347609305,0.258966336619178,1.95835880845152E-11));
#97100=DIRECTION('center_axis',(-0.965886347601173,0.258966336649508,1.07031744578379E-11));
#97101=DIRECTION('ref_axis',(-0.252290401487395,-0.940986606918398,0.225596451473707));
#97102=DIRECTION('',(-0.965886347616527,0.258966336592239,2.45181830393903E-11));
#97103=DIRECTION('center_axis',(0.668595239193032,0.743626523281958,5.45358203041246E-11));
#97104=DIRECTION('ref_axis',(0.743626523281958,-0.668595239193032,-3.99779341575535E-11));
#97105=DIRECTION('',(-0.743626523281912,0.668595239193083,-2.97762925427492E-11));
#97106=DIRECTION('',(3.07686910672178E-11,4.09650269261874E-10,1.));
#97107=DIRECTION('',(0.743626523006517,-0.668595239499384,8.01985855503062E-11));
#97108=DIRECTION('center_axis',(0.66859523937475,0.743626523118575,2.77491918332373E-11));
#97109=DIRECTION('ref_axis',(-0.743626523118575,0.66859523937475,-4.90445878353896E-11));
#97110=DIRECTION('',(0.743626523118607,-0.668595239374714,-1.03817898722269E-10));
#97111=DIRECTION('',(1.74865816271463E-13,-6.42979216536332E-10,1.));
#97112=DIRECTION('',(-0.743626523570273,0.668595238872361,5.74429641631013E-10));
#97113=DIRECTION('',(-2.16621262594252E-11,-2.81287171333133E-11,1.));
#97114=DIRECTION('center_axis',(0.880889024679224,-0.473322856198267,3.40597550163579E-11));
#97115=DIRECTION('ref_axis',(-0.473322856198268,-0.880889024679224,3.68110056325754E-11));
#97116=DIRECTION('',(0.473322856198266,0.880889024679224,1.81779286068107E-10));
#97117=DIRECTION('',(4.36981581475315E-11,3.86295084808808E-10,1.));
#97118=DIRECTION('',(-0.473322856502864,-0.880889024515557,-1.17796616905252E-10));
#97119=DIRECTION('center_axis',(0.880889024640355,-0.473322856270605,-3.18074455663009E-11));
#97120=DIRECTION('ref_axis',(0.473322856270605,0.880889024640355,-1.36817987494986E-11));
#97121=DIRECTION('',(-0.473322856270644,-0.880889024640334,-7.14563130888024E-11));
#97122=DIRECTION('',(0.473322856392542,0.880889024574835,1.03383968053095E-12));
#97123=DIRECTION('',(1.1648537551201E-11,-2.54934207077895E-11,1.));
#97124=DIRECTION('center_axis',(2.0425503085772E-11,3.9566902532151E-10,
1.));
#97125=DIRECTION('ref_axis',(0.19690127924954,0.98042331991334,-3.91944985621088E-10));
#97126=DIRECTION('center_axis',(5.23803895223496E-11,1.6796880553116E-10,
1.));
#97127=DIRECTION('ref_axis',(4.81550901309294E-5,0.999999998840544,-1.67971656576179E-10));
#97128=DIRECTION('center_axis',(-2.06371480234585E-11,6.27503243810779E-10,
-1.));
#97129=DIRECTION('ref_axis',(0.999982161240275,-0.00597303953016971,-2.43848820476512E-11));
#97130=DIRECTION('',(2.55785161107358E-11,3.8719672801335E-10,1.));
#97131=DIRECTION('center_axis',(-0.587661877902686,0.809106616744597,-4.57027193867532E-11));
#97132=DIRECTION('ref_axis',(0.572124966778829,0.415539837867957,-0.707106544682621));
#97133=DIRECTION('center_axis',(0.587661878016493,-0.809106616661938,2.89994611657463E-10));
#97134=DIRECTION('ref_axis',(0.801283737345535,0.5819800458622,-0.138721297873842));
#97135=DIRECTION('',(-0.587661849882354,0.809106637096031,3.38132299937399E-12));
#97136=DIRECTION('center_axis',(2.04751513053353E-11,3.95578458878276E-10,
1.));
#97137=DIRECTION('ref_axis',(-0.400764604738357,0.916181058300655,-3.54161172051105E-10));
#97138=DIRECTION('center_axis',(0.916181058233749,0.40076460489131,6.42997044497662E-11));
#97139=DIRECTION('ref_axis',(-0.40076460489131,0.916181058233749,1.83670821719578E-10));
#97140=DIRECTION('center_axis',(-0.916181058233736,-0.40076460489134,-6.43389230781111E-11));
#97141=DIRECTION('ref_axis',(-0.283383452790031,0.647838028957145,-0.707106573948879));
#97142=DIRECTION('',(-0.916181163253313,-0.400764364807808,-5.58811330542142E-12));
#97143=DIRECTION('center_axis',(3.62522681145172E-11,3.68360175695415E-10,
1.));
#97144=DIRECTION('ref_axis',(0.000283291462059547,-0.999999959872973,3.68349880196616E-10));
#97145=DIRECTION('center_axis',(2.07379319879658E-11,3.9598505030547E-10,
1.));
#97146=DIRECTION('ref_axis',(-0.567512359934385,0.82336487739137,-3.14271407634633E-10));
#97147=DIRECTION('center_axis',(0.82336488110314,0.567512354549232,-2.36739572390121E-10));
#97148=DIRECTION('ref_axis',(-0.556664284546597,0.807626157809477,-0.194588960458004));
#97149=DIRECTION('center_axis',(2.0102640255551E-11,3.95899896199481E-10,
1.));
#97150=DIRECTION('ref_axis',(-0.796725073536479,-0.60434192076861,2.55299583154312E-10));
#97151=DIRECTION('center_axis',(-0.604341920800627,0.796725073512193,-6.73784916749298E-11));
#97152=DIRECTION('ref_axis',(-0.796725073512193,-0.604341920800627,-3.55002399446671E-10));
#97153=DIRECTION('center_axis',(0.604341920800716,-0.796725073512125,6.74557076862925E-11));
#97154=DIRECTION('ref_axis',(0.788580274305306,0.598163825281382,-0.142622540649481));
#97155=DIRECTION('',(0.604341920014609,-0.796725074108413,-3.40316663738349E-12));
#97156=DIRECTION('center_axis',(-7.928287150058E-11,-6.27738000469335E-10,
1.));
#97157=DIRECTION('ref_axis',(-0.327660909153212,0.944795389813525,5.67106098641512E-10));
#97158=DIRECTION('center_axis',(-3.54775382249012E-11,-5.93849830421433E-10,
1.));
#97159=DIRECTION('ref_axis',(-0.619195831275263,0.785236602898347,4.443430202941E-10));
#97160=DIRECTION('',(1.55514700977966E-10,5.40993383424393E-10,-1.));
#97161=DIRECTION('center_axis',(-2.03701844888465E-11,-3.95661198249186E-10,
-1.));
#97162=DIRECTION('ref_axis',(0.0050691214448043,0.999987151921352,-3.9575931291689E-10));
#97163=DIRECTION('center_axis',(-5.14406096928724E-10,8.54011403261801E-9,
1.));
#97164=DIRECTION('ref_axis',(-0.351390050356968,0.936229155981658,-8.17626044724955E-9));
#97165=DIRECTION('center_axis',(1.8320348710299E-11,3.9134448459599E-10,
1.));
#97166=DIRECTION('ref_axis',(0.000283291462033337,-0.999999959872973,3.91338517184014E-10));
#97167=DIRECTION('center_axis',(-2.25478771938292E-12,2.69628763760465E-12,
-1.));
#97168=DIRECTION('ref_axis',(-0.796725070162592,-0.604341925216523,1.69898809437175E-13));
#97169=DIRECTION('center_axis',(0.604341920800592,-0.796725073512219,6.74170164138843E-11));
#97170=DIRECTION('ref_axis',(1.4270115985726E-10,2.36257888244878E-11,-1.));
#97171=DIRECTION('center_axis',(-2.03701174851523E-11,-3.9632183645999E-10,
-1.));
#97172=DIRECTION('ref_axis',(-0.986527890277491,-0.16359315910099,8.49312287389375E-11));
#97173=DIRECTION('center_axis',(1.90963356239138E-11,-6.27035923184138E-10,
1.));
#97174=DIRECTION('ref_axis',(0.000283291463234629,-0.999999959872973,-6.27040937777665E-10));
#97175=DIRECTION('center_axis',(0.604341921355663,-0.79672507309118,-5.10185615976155E-10));
#97176=DIRECTION('ref_axis',(0.788580273822212,0.598163825883654,-0.142622540794622));
#97177=DIRECTION('center_axis',(1.09841331234588E-9,5.52150242194571E-10,
-1.));
#97178=DIRECTION('ref_axis',(-0.535945920500208,0.844252314358205,-1.22508392378551E-10));
#97179=DIRECTION('center_axis',(-0.844252315257348,-0.535945919083826,2.21895044005826E-10));
#97180=DIRECTION('ref_axis',(0.525196496113192,-0.827319216316374,0.199277582241673));
#97181=DIRECTION('center_axis',(-5.70532436398874E-11,-3.30127342129671E-10,
-1.));
#97182=DIRECTION('ref_axis',(-0.000283291462104669,0.999999959872973,-3.30111161078179E-10));
#97183=DIRECTION('center_axis',(-2.0586009025908E-11,-3.95841359690507E-10,
-1.));
#97184=DIRECTION('ref_axis',(-0.422624449947906,0.906304901402519,-3.50052731769014E-10));
#97185=DIRECTION('center_axis',(-0.906304901727333,-0.422624449251354,-1.06359199225636E-10));
#97186=DIRECTION('ref_axis',(-4.77942693589475E-11,3.54156842763074E-10,
-1.));
#97187=DIRECTION('center_axis',(-0.906304901727347,-0.422624449251323,-1.0628270485924E-10));
#97188=DIRECTION('ref_axis',(0.412916717603875,-0.885486975150519,0.213102325566909));
#97189=DIRECTION('',(0.906304901796827,0.422624449102325,-9.72680269661907E-13));
#97190=DIRECTION('center_axis',(-0.90630490144267,-0.422624449861804,2.06632169708065E-10));
#97191=DIRECTION('ref_axis',(0.412916718267167,-0.88548697485792,0.2131023254975));
#97192=DIRECTION('center_axis',(2.01314323284435E-11,3.96014832038105E-10,
1.));
#97193=DIRECTION('ref_axis',(0.250450511397783,0.968129403200104,-3.88435950058537E-10));
#97194=DIRECTION('center_axis',(-2.05584106596074E-11,-3.96468052832333E-10,
-1.));
#97195=DIRECTION('ref_axis',(0.809106617248476,0.587661877208934,-2.49626760232804E-10));
#97196=DIRECTION('center_axis',(-0.58766187790296,0.809106616744398,-4.55898652163E-11));
#97197=DIRECTION('ref_axis',(-2.76202164170282E-10,-2.56954214852776E-10,
-1.));
#97198=DIRECTION('center_axis',(-0.587661877902938,0.809106616744415,-4.5711184837316E-11));
#97199=DIRECTION('ref_axis',(-0.801283737409574,-0.581980045778811,0.13872129785378));
#97200=DIRECTION('',(0.587661877844666,-0.809106616786737,1.4589207619764E-10));
#97201=DIRECTION('center_axis',(-0.587661877626916,0.809106616944892,4.9357024023422E-10));
#97202=DIRECTION('ref_axis',(-0.801283737569849,-0.581980045570127,0.138721297803497));
#97203=DIRECTION('center_axis',(-7.92312645613719E-11,-6.27316726342642E-10,
1.));
#97204=DIRECTION('ref_axis',(0.000283291463234084,-0.999999959872973,-6.27294364601667E-10));
#97205=DIRECTION('center_axis',(-2.72094762324669E-9,-1.09344391874266E-9,
1.));
#97206=DIRECTION('ref_axis',(0.80910661404331,0.587661881621881,2.84412361776254E-9));
#97207=DIRECTION('center_axis',(-7.92830159163094E-11,-6.27739277225814E-10,
1.));
#97208=DIRECTION('ref_axis',(0.000283291463234897,-0.999999959872973,-6.27716795032469E-10));
#97209=DIRECTION('center_axis',(1.77971929294501E-10,-4.89594781383218E-10,
1.));
#97210=DIRECTION('ref_axis',(-0.546425327634493,0.837507827616875,5.07287463233693E-10));
#97211=DIRECTION('',(2.37420405418964E-10,3.86265313068179E-10,-1.));
#97212=DIRECTION('center_axis',(-2.04700815759767E-11,-3.9822986575011E-10,
-1.));
#97213=DIRECTION('ref_axis',(-0.0002832914620243,0.999999959872973,-3.98223953722712E-10));
#97214=DIRECTION('',(6.40204717017312E-11,-3.90461458721347E-10,-1.));
#97215=DIRECTION('center_axis',(-1.70820271989947E-11,1.35242012033743E-10,
1.));
#97216=DIRECTION('ref_axis',(-0.999898475281963,-0.0142491799344683,-1.51544767524162E-11));
#97217=DIRECTION('center_axis',(-2.03704596593579E-11,-3.96096822008474E-10,
-1.));
#97218=DIRECTION('ref_axis',(-0.000283291462026813,0.999999959872973,-3.96090965117084E-10));
#97219=DIRECTION('',(-2.68471550546323E-12,3.57548621821024E-10,1.));
#97220=DIRECTION('center_axis',(-4.69401122832336E-9,-6.17725678941916E-9,
1.));
#97221=DIRECTION('ref_axis',(0.575822491479028,0.817574741725113,7.75328540224993E-9));
#97222=DIRECTION('center_axis',(-2.04125880694933E-11,-3.98425931136259E-10,
-1.));
#97223=DIRECTION('ref_axis',(-0.000283291462024068,0.999999959872973,-3.98420066698972E-10));
#97224=DIRECTION('',(1.00384653922703E-10,4.22911661246417E-10,1.));
#97225=DIRECTION('center_axis',(9.49596586259649E-11,2.07261596774089E-10,
1.));
#97226=DIRECTION('ref_axis',(0.863503035002705,0.504343641321191,-1.86526250756303E-10));
#97227=DIRECTION('center_axis',(7.94951207725575E-11,-3.96282895387401E-10,
-1.));
#97228=DIRECTION('ref_axis',(-0.00028329146202656,0.999999959872973,-3.9630542519725E-10));
#97229=DIRECTION('',(1.25106988518864E-10,-4.34423021999919E-10,-1.));
#97230=DIRECTION('center_axis',(-1.28404047377434E-10,3.39306388541516E-10,
1.));
#97231=DIRECTION('ref_axis',(-0.781281505106813,0.624178828364142,-3.12107229629319E-10));
#97232=DIRECTION('center_axis',(-2.04125379793529E-11,-3.98666127887637E-10,
-1.));
#97233=DIRECTION('ref_axis',(-0.000283291462023784,0.999999959872973,-3.986603110114E-10));
#97234=DIRECTION('center_axis',(1.01506215759162E-10,3.74355546561844E-10,
1.));
#97235=DIRECTION('ref_axis',(-0.123976464574625,-0.992285158727861,3.84053265283929E-10));
#97236=DIRECTION('center_axis',(7.9494392405538E-11,-3.96283894588123E-10,
-1.));
#97237=DIRECTION('ref_axis',(-0.000283291462026559,0.999999959872973,-3.96306296817316E-10));
#97238=DIRECTION('center_axis',(-5.60093467807422E-9,5.55441645455623E-9,
1.));
#97239=DIRECTION('ref_axis',(-0.726244359555024,0.687436637236126,-7.88595475961341E-9));
#97240=DIRECTION('center_axis',(-2.06001929924093E-11,6.20294982045522E-10,
-1.));
#97241=DIRECTION('ref_axis',(-0.00028329146322615,0.999999959872973,6.20300834734772E-10));
#97242=DIRECTION('center_axis',(1.58569140457088E-10,-5.40941680338136E-10,
1.));
#97243=DIRECTION('ref_axis',(0.615303248322851,-0.788290500135165,-5.23982484579398E-10));
#97244=DIRECTION('center_axis',(-2.03702085581348E-11,-3.96096849764049E-10,
-1.));
#97245=DIRECTION('ref_axis',(-0.000283291462026813,0.999999959872973,-3.96090965118589E-10));
#97246=DIRECTION('',(2.05218168540522E-6,-1.29290109066038E-6,0.999999999997059));
#97247=DIRECTION('center_axis',(1.15840948812507E-10,3.48920697890165E-10,
1.));
#97248=DIRECTION('ref_axis',(0.498868830636558,0.866677500469069,-3.60192248240891E-10));
#97249=DIRECTION('center_axis',(2.10636063712605E-11,3.98809679724721E-10,
1.));
#97250=DIRECTION('ref_axis',(0.000283291462023185,-0.999999959872973,3.98803850719086E-10));
#97251=DIRECTION('center_axis',(0.182909992782118,-0.983129663137292,3.74294456539914E-10));
#97252=DIRECTION('ref_axis',(0.00117992870923201,0.000219523818156517,-0.999999279788508));
#97253=DIRECTION('center_axis',(-2.05367348560942E-11,-3.95873889225129E-10,
-1.));
#97254=DIRECTION('ref_axis',(0.000152490633327829,0.999999988373303,-3.95876997684331E-10));
#97255=DIRECTION('center_axis',(7.46780182854772E-8,1.2489476786115E-8,
-0.999999999999997));
#97256=DIRECTION('ref_axis',(0.991600073819932,0.129341770516331,7.56661370715501E-8));
#97257=DIRECTION('center_axis',(-2.07059959456135E-11,6.20062862166648E-10,
-1.));
#97258=DIRECTION('ref_axis',(-0.000283291463225863,0.999999959872973,6.20068649994945E-10));
#97259=DIRECTION('center_axis',(3.22076473564109E-11,5.25880450297222E-10,
-1.));
#97260=DIRECTION('ref_axis',(0.983129667861303,0.182909967390858,1.2787019723278E-10));
#97261=DIRECTION('',(3.22567568489251E-11,3.98223996000979E-10,1.));
#97262=DIRECTION('center_axis',(2.03580251614821E-11,3.98216182251332E-10,
1.));
#97263=DIRECTION('ref_axis',(0.573785937322755,0.819005310196856,-3.37822270263179E-10));
#97264=DIRECTION('center_axis',(2.7005823792503E-12,5.38250000126084E-12,
1.));
#97265=DIRECTION('ref_axis',(-0.000152490583790622,-0.999999988373311,5.38288164042555E-12));
#97266=DIRECTION('',(0.965886347451381,-0.258966337208197,1.29868116260923E-10));
#97267=DIRECTION('center_axis',(1.55611479854111E-8,-5.14787595884414E-9,
-1.));
#97268=DIRECTION('ref_axis',(-0.947456626360319,0.319884262141673,-1.6390236019965E-8));
#97269=DIRECTION('',(0.965886347661036,-0.258966336426234,2.81839167282083E-9));
#97270=DIRECTION('center_axis',(2.05653664670652E-11,3.95636690075918E-10,
1.));
#97271=DIRECTION('ref_axis',(0.000283291462027341,-0.999999959872973,3.95630821802711E-10));
#97272=DIRECTION('',(-3.36925365385099E-11,6.41765822706475E-10,-1.));
#97273=DIRECTION('center_axis',(-2.04257292503451E-11,-3.95654731200068E-10,
-1.));
#97274=DIRECTION('ref_axis',(-0.959402318882014,0.282041114952792,-9.19943986689313E-11));
#97275=DIRECTION('',(-9.69111763060581E-12,4.44771330876392E-12,1.));
#97276=DIRECTION('center_axis',(0.965886347600423,-0.258966336652305,-2.04459157937542E-11));
#97277=DIRECTION('ref_axis',(-0.183116854157123,-0.682984791563199,0.707106775683116));
#97278=DIRECTION('',(0.965886347598035,-0.258966336661212,-1.02040953464666E-11));
#97279=DIRECTION('center_axis',(-2.07479196583787E-11,6.27709634271056E-10,
-1.));
#97280=DIRECTION('ref_axis',(-0.000283291463234896,0.999999959872973,6.27715543386688E-10));
#97281=DIRECTION('',(-5.56931681328088E-12,3.72855524233273E-11,-1.));
#97282=DIRECTION('',(-2.63497539065849E-11,-1.02351869202266E-10,1.));
#97283=DIRECTION('center_axis',(2.04811898777552E-11,3.96096322408113E-10,
1.));
#97284=DIRECTION('ref_axis',(0.931042762979086,-0.364910089616976,1.25470676898609E-10));
#97285=DIRECTION('center_axis',(-1.97067629142261E-11,-3.96401689251036E-10,
-1.));
#97286=DIRECTION('ref_axis',(-0.000283291462026453,0.999999959872973,-3.96396104191934E-10));
#97287=DIRECTION('center_axis',(-0.282041132541487,-0.959402313711362,4.02736954896454E-10));
#97288=DIRECTION('ref_axis',(0.957132520881747,-0.281373868184463,0.0687465182643059));
#97289=DIRECTION('center_axis',(-3.08188643379208E-8,1.2021644957283E-8,
1.));
#97290=DIRECTION('ref_axis',(-0.959402313710322,0.282041132545025,-3.29582879602435E-8));
#97291=DIRECTION('center_axis',(-0.965886347601119,0.258966336649708,1.07684625105797E-11));
#97292=DIRECTION('ref_axis',(-0.252290401487576,-0.940986606918352,0.225596451473696));
#97293=DIRECTION('center_axis',(-0.965886347601104,0.258966336649763,1.07383685277185E-11));
#97294=DIRECTION('ref_axis',(4.39145410920017E-9,1.64206050404216E-8,-1.));
#97295=DIRECTION('',(0.965886347670204,-0.258966336392038,1.97928479162002E-11));
#97296=DIRECTION('',(-0.96588634759817,0.258966336660709,6.3717742193603E-12));
#97297=DIRECTION('center_axis',(-2.04804753885235E-11,-3.96092714183283E-10,
-1.));
#97298=DIRECTION('ref_axis',(-0.000283291462026818,0.999999959872973,-3.9608683815756E-10));
#97299=DIRECTION('center_axis',(7.21712776347028E-11,-1.58714041909036E-10,
-1.));
#97300=DIRECTION('ref_axis',(-0.911538336264963,0.411215103710094,-1.31053041219061E-10));
#97301=DIRECTION('',(-2.11696049579046E-11,-1.02229549270305E-10,1.));
#97302=DIRECTION('',(-5.56224899472823E-12,-1.30227917338743E-11,-1.));
#97303=DIRECTION('center_axis',(-1.31008432617888E-10,2.3774898716411E-11,
1.));
#97304=DIRECTION('ref_axis',(-0.000152490549678989,-0.999999988373316,2.37549216408617E-11));
#97305=DIRECTION('',(0.000152490532468851,0.999999988373319,1.48197187854748E-11));
#97306=DIRECTION('',(0.999999988373324,-0.000152490496821261,2.52089331091634E-8));
#97307=DIRECTION('',(0.000100346914332886,0.999999994965248,5.41162661904515E-9));
#97308=DIRECTION('',(0.999999988373336,-0.000152490419522698,-3.58982098908056E-10));
#97309=DIRECTION('center_axis',(-2.03689175335558E-10,-1.09240672063748E-11,
1.));
#97310=DIRECTION('ref_axis',(-0.000152490559143999,-0.999999988373315,-1.09551603899583E-11));
#97311=DIRECTION('',(0.999999988373282,-0.000152490767352391,2.57840544152111E-8));
#97312=DIRECTION('',(0.000152490515893885,0.999999988373321,-2.77990253039206E-11));
#97313=DIRECTION('',(-0.999999988373367,0.000152490218039606,-4.69157796778585E-10));
#97314=DIRECTION('center_axis',(-7.95772321735694E-11,3.95618038329104E-10,
1.));
#97315=DIRECTION('ref_axis',(0.000283291462027391,-0.999999959872973,3.95640535925724E-10));
#97316=DIRECTION('',(5.36753433366677E-12,-2.14246043128696E-11,-1.));
#97317=DIRECTION('',(3.50204568320966E-6,-5.54765566818105E-10,0.999999999993868));
#97318=DIRECTION('center_axis',(-0.999999988373347,0.000152490347627405,
5.53540364586769E-11));
#97319=DIRECTION('ref_axis',(-3.5598280589445E-5,-0.233445768239326,-0.972369822662094));
#97320=DIRECTION('',(0.999999988373337,-0.000152490412124891,-4.06702881095011E-11));
#97321=DIRECTION('center_axis',(-0.999999988373347,0.000152490348177771,
5.5276521424355E-11));
#97322=DIRECTION('ref_axis',(-0.000133749232997893,-0.877099478696961,-0.480308740895543));
#97323=DIRECTION('center_axis',(0.999999996919857,-7.84874933288855E-5,
5.67497524667227E-12));
#97324=DIRECTION('ref_axis',(7.84874933288854E-5,0.999999996919857,1.28449681446874E-11));
#97325=DIRECTION('',(3.35173891679447E-11,3.54720459116997E-7,-0.999999999999937));
#97326=DIRECTION('',(-5.68242631768245E-12,-9.49333389677065E-11,1.));
#97327=DIRECTION('',(2.09756311712189E-11,6.74940603406782E-9,1.));
#97328=DIRECTION('',(-7.84874972550035E-5,-0.999999996919558,7.72665344955792E-7));
#97329=DIRECTION('center_axis',(0.999999988373198,-0.000152491322523351,
1.68321118761833E-10));
#97330=DIRECTION('ref_axis',(3.55982906798123E-5,0.233445768239326,0.972369822662094));
#97331=DIRECTION('center_axis',(-0.999999996089341,7.84872720724931E-5,
-4.07561727773088E-5));
#97332=DIRECTION('ref_axis',(4.07562020166943E-5,3.70244538939734E-7,-0.999999999169398));
#97333=DIRECTION('center_axis',(-0.999999997202914,-1.19406512512436E-5,
7.38348986390573E-5));
#97334=DIRECTION('ref_axis',(-7.04349956400728E-5,0.482432428555927,-0.875933186331322));
#97335=DIRECTION('',(0.999999988367882,-0.000152490619474305,3.29348071990043E-6));
#97336=DIRECTION('center_axis',(0.999999988373311,-0.000152490584368532,
2.84181359000435E-12));
#97337=DIRECTION('ref_axis',(3.55982792677723E-5,0.233445768239328,0.972369822662094));
#97338=DIRECTION('',(-0.999999988373315,0.000152490554677774,1.75554910886166E-11));
#97339=DIRECTION('center_axis',(-7.84874930165908E-5,-0.999999996919857,
-1.0295389540893E-10));
#97340=DIRECTION('ref_axis',(0.00117999095302092,-9.25115781997E-8,-0.999999303810429));
#97341=DIRECTION('',(-8.98435576770624E-5,-0.999999995964068,2.02682093330964E-10));
#97342=DIRECTION('center_axis',(0.999999988373309,-0.000152490596455193,
-1.45930858543031E-12));
#97343=DIRECTION('ref_axis',(0.000152490596455193,0.999999988373309,-9.28854215764829E-12));
#97344=DIRECTION('',(0.000152490577385981,0.999999988373312,-1.88416393598345E-11));
#97345=DIRECTION('',(-1.69823323459273E-11,-3.72840247564454E-11,1.));
#97346=DIRECTION('',(1.70765791784877E-11,7.68012853313848E-11,-1.));
#97347=DIRECTION('center_axis',(-0.553119134869802,0.833102168188801,3.30747651489105E-11));
#97348=DIRECTION('ref_axis',(-0.825964150960633,-0.548380011554119,0.130623827289608));
#97349=DIRECTION('',(0.553119134570589,-0.833102168387457,-1.3061773884715E-12));
#97350=DIRECTION('center_axis',(-0.553119135154454,0.833102167999813,5.62308755114316E-10));
#97351=DIRECTION('ref_axis',(-0.825964150726193,-0.54838001188806,0.130623827370087));
#97352=DIRECTION('center_axis',(-2.06477922867071E-11,6.27735335934076E-10,
-1.));
#97353=DIRECTION('ref_axis',(0.553119143738836,-0.833102162300409,-5.34388379003273E-10));
#97354=DIRECTION('center_axis',(-2.06358025285625E-11,6.27695312394039E-10,
-1.));
#97355=DIRECTION('ref_axis',(-0.833102169005343,-0.553119133639936,-3.30003903252867E-10));
#97356=DIRECTION('center_axis',(0.553119134610372,-0.833102168361044,1.31858551855046E-10));
#97357=DIRECTION('ref_axis',(-9.27650562982218E-10,-4.57618176619909E-10,
1.));
#97358=DIRECTION('center_axis',(0.553119134610385,-0.833102168361035,1.31873484354728E-10));
#97359=DIRECTION('ref_axis',(-0.589092193115844,-0.391114291071578,0.707106780712462));
#97360=DIRECTION('',(-0.553119134535424,0.833102168410804,-1.65705782428915E-10));
#97361=DIRECTION('center_axis',(2.07209650913281E-11,-6.28250507173078E-10,
1.));
#97362=DIRECTION('ref_axis',(0.00481561190410186,0.999988404873771,6.2814363237168E-10));
#97363=DIRECTION('center_axis',(0.925072200420567,0.379791290064755,2.23902785201346E-10));
#97364=DIRECTION('ref_axis',(-0.370720446653831,0.902977999619542,-0.217248895591842));
#97365=DIRECTION('center_axis',(-2.0481190311436E-11,-3.96312233030827E-10,
-1.));
#97366=DIRECTION('ref_axis',(0.000152490636186507,0.999999988373303,-3.96315285932654E-10));
#97367=DIRECTION('center_axis',(2.07919079089208E-11,-6.2057081695599E-10,
1.));
#97368=DIRECTION('ref_axis',(0.000283291463226611,-0.999999959872973,-6.20576859834995E-10));
#97369=DIRECTION('center_axis',(-2.05367348560942E-11,-3.95873889225129E-10,
-1.));
#97370=DIRECTION('ref_axis',(0.000152490633427793,0.999999988373303,-3.95876997684368E-10));
#97371=DIRECTION('center_axis',(0.542761143630566,0.839887100130035,-3.4354816214055E-10));
#97372=DIRECTION('ref_axis',(-0.832733897795955,0.538138521942952,-0.130235120695649));
#97373=DIRECTION('center_axis',(2.53507913446083E-12,7.94087018363143E-14,
1.));
#97374=DIRECTION('ref_axis',(0.990938717702468,0.134314771183918,-2.52840576765613E-12));
#97375=DIRECTION('center_axis',(-2.13155513205388E-11,-3.98745120255839E-10,
-1.));
#97376=DIRECTION('ref_axis',(-0.000283291462024221,0.999999959872973,-3.98739178662468E-10));
#97377=DIRECTION('center_axis',(2.02134743405163E-11,3.98129890166743E-10,
1.));
#97378=DIRECTION('ref_axis',(0.66859523931337,0.743626523173762,-3.09564594428938E-10));
#97379=DIRECTION('center_axis',(0.74362652366207,-0.668595238770263,-2.46245274171386E-10));
#97380=DIRECTION('ref_axis',(-7.84043750394897E-10,-1.24033337372582E-9,
1.));
#97381=DIRECTION('center_axis',(0.743626523662101,-0.668595238770229,-2.46372894308067E-10));
#97382=DIRECTION('ref_axis',(-0.472768226866824,-0.525823357437792,0.707106781496294));
#97383=DIRECTION('',(-0.743626523366807,0.668595239098661,1.76639258775424E-12));
#97384=DIRECTION('center_axis',(0.743626523303765,-0.668595239168777,2.67921546059924E-10));
#97385=DIRECTION('ref_axis',(0.65828321077809,0.732157255474721,-0.174954187327463));
#97386=DIRECTION('center_axis',(-2.034640099631E-11,-3.98228755527086E-10,
-1.));
#97387=DIRECTION('ref_axis',(-0.000283291462024415,0.999999959872973,-3.98222903912477E-10));
#97388=DIRECTION('center_axis',(-2.04136373603558E-11,-3.98196781103977E-10,
-1.));
#97389=DIRECTION('ref_axis',(0.722335364643669,0.691542927796314,-2.90115606647782E-10));
#97390=DIRECTION('center_axis',(-2.04407103222837E-11,-3.98204136331515E-10,
-1.));
#97391=DIRECTION('ref_axis',(0.668595240094624,0.743626522471336,-3.09788317639004E-10));
#97392=DIRECTION('center_axis',(-0.743626522966575,0.668595239543808,-8.38175084894033E-11));
#97393=DIRECTION('ref_axis',(-3.08878722556552E-10,-2.18178118709024E-10,
1.));
#97394=DIRECTION('center_axis',(-0.743626522966578,0.668595239543805,-8.37801772402003E-11));
#97395=DIRECTION('ref_axis',(-0.658283211132011,-0.732157255173879,0.174954187254777));
#97396=DIRECTION('',(0.743626523047407,-0.668595239453905,-1.77205472517983E-12));
#97397=DIRECTION('center_axis',(2.07300726064175E-11,-6.20453105559804E-10,
1.));
#97398=DIRECTION('ref_axis',(0.000283291463226691,-0.999999959872973,-6.20459112606498E-10));
#97399=DIRECTION('center_axis',(2.07117597812029E-11,-6.20714840637859E-10,
1.));
#97400=DIRECTION('ref_axis',(0.673467030112922,-0.739217261264157,-4.72791861160334E-10));
#97401=DIRECTION('center_axis',(2.0618288760349E-11,-6.20571316556351E-10,
1.));
#97402=DIRECTION('ref_axis',(0.619195786469667,-0.785236638229655,-5.0006598427587E-10));
#97403=DIRECTION('center_axis',(-0.785236604302045,-0.619195829495156,2.61415972202528E-10));
#97404=DIRECTION('ref_axis',(0.608392000210406,-0.771535668563261,0.1859889411084));
#97405=DIRECTION('center_axis',(2.04294396070198E-11,3.9551101282953E-10,
1.));
#97406=DIRECTION('ref_axis',(-0.327048631872535,0.945007509171384,-3.67079505132809E-10));
#97407=DIRECTION('center_axis',(-2.03852117477976E-11,-3.95632193672668E-10,
-1.));
#97408=DIRECTION('ref_axis',(-0.0167246866510065,0.999860132646775,-3.95236369833633E-10));
#97409=DIRECTION('center_axis',(2.06423613011847E-11,-6.27522617202558E-10,
1.));
#97410=DIRECTION('ref_axis',(0.196199985076759,0.980563901974716,6.11276037521407E-10));
#97411=DIRECTION('center_axis',(1.735487501907E-8,5.61641708141103E-8,-0.999999999999998));
#97412=DIRECTION('ref_axis',(0.885681799892914,0.464292740992627,4.14475137684301E-8));
#97413=DIRECTION('center_axis',(-0.915818632449595,0.401592122007086,-1.62802576975096E-10));
#97414=DIRECTION('ref_axis',(-0.392264690342498,-0.894547707851965,0.214272749287677));
#97415=DIRECTION('center_axis',(2.0490014199237E-11,3.99241001369788E-10,
1.));
#97416=DIRECTION('ref_axis',(0.000283291462023189,-0.999999959872973,3.99235184588529E-10));
#97417=DIRECTION('center_axis',(2.04690476807851E-11,3.98648031252335E-10,
1.));
#97418=DIRECTION('ref_axis',(0.912317319408532,-0.409483954151112,1.4456567886899E-10));
#97419=DIRECTION('center_axis',(-2.07264357586501E-11,6.20737156120654E-10,
-1.));
#97420=DIRECTION('ref_axis',(-0.000283291463226837,0.999999959872973,6.20743456679925E-10));
#97421=DIRECTION('center_axis',(-4.7535687893981E-8,3.20187471813949E-8,
0.999999999999998));
#97422=DIRECTION('ref_axis',(-0.665360145153816,-0.746522522929411,-7.72563629605364E-9));
#97423=DIRECTION('center_axis',(-0.473322856422938,-0.880889024558503,-1.63465629920978E-11));
#97424=DIRECTION('ref_axis',(1.47001786685956E-10,-9.75444724947853E-11,
1.));
#97425=DIRECTION('center_axis',(-0.473322856422959,-0.880889024558492,-1.63879465553407E-11));
#97426=DIRECTION('ref_axis',(0.875147650880327,-0.470237878279843,0.113986521087));
#97427=DIRECTION('',(0.47332285620794,0.880889024674026,-1.20059517882964E-12));
#97428=DIRECTION('center_axis',(-0.473322856570579,-0.880889024479172,-6.0522797884488E-10));
#97429=DIRECTION('ref_axis',(0.87514765076484,-0.470237878482986,0.113986521135626));
#97430=DIRECTION('center_axis',(7.93275421479694E-11,6.21166312830823E-10,
-1.));
#97431=DIRECTION('ref_axis',(-0.000283291463226988,0.999999959872973,6.21143330087146E-10));
#97432=DIRECTION('center_axis',(7.93747045087917E-11,6.21187989935379E-10,
-1.));
#97433=DIRECTION('ref_axis',(0.843024574720704,-0.537875047215407,-2.67206697623959E-10));
#97434=DIRECTION('center_axis',(-2.23322259861958E-7,1.31826159543991E-7,
-0.999999999999966));
#97435=DIRECTION('ref_axis',(-0.84302457637194,0.537875044627322,2.5917215302854E-7));
#97436=DIRECTION('center_axis',(2.26061924605073E-10,5.96003774111509E-10,
-1.));
#97437=DIRECTION('ref_axis',(0.880889025543858,-0.473322854589119,-8.29599891747403E-11));
#97438=DIRECTION('center_axis',(0.473322856500554,0.880889024516798,1.6489309917489E-11));
#97439=DIRECTION('ref_axis',(-3.62304659173268E-10,1.75956124656943E-10,
1.));
#97440=DIRECTION('center_axis',(0.473322856500524,0.880889024516814,1.66685276692391E-11));
#97441=DIRECTION('ref_axis',(0.622882602469911,-0.334689801407212,0.707106781451226));
#97442=DIRECTION('',(-0.473322856392619,-0.880889024574794,4.40123493206102E-11));
#97443=DIRECTION('center_axis',(2.09313447650794E-11,3.99050320565308E-10,
1.));
#97444=DIRECTION('ref_axis',(0.000283291462023373,-0.999999959872973,3.99044353127629E-10));
#97445=DIRECTION('center_axis',(2.474586074247E-12,8.86235529407031E-14,
1.));
#97446=DIRECTION('ref_axis',(-0.695179109316814,-0.718836564157307,1.78794479481154E-12));
#97447=DIRECTION('center_axis',(-0.718836565337831,0.695179108096115,4.18391710166333E-10));
#97448=DIRECTION('ref_axis',(-0.685151849196598,-0.708468071531946,0.169233374847539));
#97449=DIRECTION('center_axis',(-2.03701677921331E-11,-3.96528032631238E-10,
-1.));
#97450=DIRECTION('ref_axis',(0.000152490637120136,0.999999988373303,-3.96531113349849E-10));
#97451=DIRECTION('center_axis',(2.07607308080893E-11,-6.27561336230542E-10,
1.));
#97452=DIRECTION('ref_axis',(0.000283291463234708,-0.999999959872973,-6.27567178297739E-10));
#97453=DIRECTION('center_axis',(-7.96053251529011E-11,3.96064681051911E-10,
1.));
#97454=DIRECTION('ref_axis',(0.000152490563335604,0.999999988373314,-3.96052552800464E-10));
#97455=DIRECTION('center_axis',(1.49174923678693E-7,-1.13392717382421E-7,
-0.999999999999983));
#97456=DIRECTION('ref_axis',(0.87228842815959,-0.48899171577731,1.85571659124132E-7));
#97457=DIRECTION('center_axis',(0.705369929171083,0.708839377448221,4.04217825877851E-10));
#97458=DIRECTION('ref_axis',(-0.698786954964516,0.695366708846302,-0.167815171542032));
#97459=DIRECTION('center_axis',(2.07545582282809E-11,-6.27943058661984E-10,
1.));
#97460=DIRECTION('ref_axis',(0.000283291463234568,-0.999999959872973,-6.27948740613506E-10));
#97461=DIRECTION('center_axis',(1.19408481518389E-9,-7.91947729616993E-10,
1.));
#97462=DIRECTION('ref_axis',(-0.971744690062434,-0.236034440994243,9.73422708753836E-10));
#97463=DIRECTION('center_axis',(7.95085382081229E-11,-3.98403560142313E-10,
-1.));
#97464=DIRECTION('ref_axis',(-0.000283291462024059,0.999999959872973,-3.98426041072595E-10));
#97465=DIRECTION('center_axis',(-1.08111245190542E-7,6.22583389564557E-8,
0.999999999999992));
#97466=DIRECTION('ref_axis',(-0.465938703076023,-0.884817000840193,4.71402363869438E-9));
#97467=DIRECTION('',(-0.324956681621631,-0.628059954982344,-0.707067074623782));
#97468=DIRECTION('center_axis',(0.500132055241159,0.865949148229995,1.63064312053152E-10));
#97469=DIRECTION('ref_axis',(-0.859663144299078,0.496501551011162,-0.120272557873078));
#97470=DIRECTION('',(0.500132286550154,0.86594901463661,-1.27645116698716E-12));
#97471=DIRECTION('center_axis',(2.10247973544964E-11,-6.2650445942225E-10,
1.));
#97472=DIRECTION('ref_axis',(0.00028329146323348,-0.999999959872973,-6.26510318983416E-10));
#97473=DIRECTION('center_axis',(2.49608667068912E-12,1.84685600146395E-13,
1.));
#97474=DIRECTION('ref_axis',(-0.371099758333299,-0.928593005231553,1.0977243595558E-12));
#97475=DIRECTION('center_axis',(2.0157524954767E-11,3.97153782083493E-10,
1.));
#97476=DIRECTION('ref_axis',(0.000283291462025611,-0.999999959872973,3.97148739069127E-10));
#97477=DIRECTION('center_axis',(2.04811395707744E-11,3.9567421561415E-10,
1.));
#97478=DIRECTION('ref_axis',(0.987985926232841,0.154543875860016,-8.1384093449629E-11));
#97479=DIRECTION('center_axis',(1.69292992604955E-7,-8.16200198594519E-7,
-0.999999999999653));
#97480=DIRECTION('ref_axis',(0.151922665844773,-0.988392383419624,8.32445502368958E-7));
#97481=DIRECTION('center_axis',(0.888286694793715,0.459289394448052,2.73920622295698E-10));
#97482=DIRECTION('ref_axis',(-0.459289394448052,0.888286694793714,-5.00511784795599E-11));
#97483=DIRECTION('',(0.459289394448026,-0.888286694793712,-1.7111778055634E-7));
#97484=DIRECTION('',(-0.324825861893276,0.628228072776444,0.706977827106965));
#97485=DIRECTION('center_axis',(0.324825861656983,-0.628228072742634,-0.706977827245575));
#97486=DIRECTION('ref_axis',(-0.389990438327083,-0.769973559312934,0.505022945986042));
#97487=DIRECTION('center_axis',(2.46078960160212E-12,8.38495939348149E-14,
1.));
#97488=DIRECTION('ref_axis',(-0.459289394361568,0.888286694838431,1.05564092602596E-12));
#97489=DIRECTION('center_axis',(-0.381466877667595,0.595537771446326,0.706977923292715));
#97490=DIRECTION('ref_axis',(-0.000543307429897087,-0.764955328801413,0.644083107801593));
#97491=DIRECTION('',(-0.381467088839531,0.595538234269899,0.706977419480272));
#97492=DIRECTION('center_axis',(2.46078960160212E-12,8.38495939348149E-14,
1.));
#97493=DIRECTION('ref_axis',(0.539377357776096,-0.842064169715395,-1.25688166296692E-12));
#97494=DIRECTION('center_axis',(0.842064169841577,0.539377357579103,-7.34547145331277E-12));
#97495=DIRECTION('ref_axis',(-0.539377357579103,0.842064169841577,6.14008843768943E-12));
#97496=DIRECTION('',(-0.539377041179656,0.842064372508587,1.31053501384315E-12));
#97497=DIRECTION('center_axis',(-4.29279943585381E-7,2.65753336115004E-7,
0.999999999999873));
#97498=DIRECTION('ref_axis',(-0.666749091957976,-0.74528226087383,-8.81607654034214E-8));
#97499=DIRECTION('center_axis',(-0.0463870640399634,-0.998923540762631,
-4.606573456023E-11));
#97500=DIRECTION('ref_axis',(-0.998923540762631,0.0463870640399634,-1.29951561664288E-11));
#97501=DIRECTION('',(0.998923540762642,-0.0463870640397305,3.27737589931459E-8));
#97502=DIRECTION('',(-0.706474400760895,0.0328065879959467,0.70697782769589));
#97503=DIRECTION('center_axis',(0.70647440099365,-0.032806587989676,-0.706977827463591));
#97504=DIRECTION('ref_axis',(0.701346462788434,0.166404941447925,0.693125194027647));
#97505=DIRECTION('center_axis',(2.46078960160212E-12,8.38495939348149E-14,
1.));
#97506=DIRECTION('ref_axis',(0.998923540778808,-0.046387063691602,-2.45419515909151E-12));
#97507=DIRECTION('center_axis',(-0.706484277907481,-0.0325911209109758,
0.706977923210697));
#97508=DIRECTION('ref_axis',(0.483410445726312,0.70737957033925,0.515682542296466));
#97509=DIRECTION('',(-0.70648478472116,-0.03259107224626,0.706977418993941));
#97510=DIRECTION('center_axis',(2.46078960160212E-12,8.38495939348149E-14,
1.));
#97511=DIRECTION('ref_axis',(-0.998937641486947,-0.0460824090135925,2.46215011109712E-12));
#97512=DIRECTION('center_axis',(0.0460824091905226,-0.998937641478785,-1.16736259547778E-10));
#97513=DIRECTION('ref_axis',(-0.998937641478785,-0.0460824091905226,5.06085863320738E-11));
#97514=DIRECTION('',(-0.998937660045752,-0.0460820067088776,2.44935842441674E-12));
#97515=DIRECTION('center_axis',(-4.09701248573792E-7,-2.31068081002483E-7,
0.99999999999989));
#97516=DIRECTION('ref_axis',(0.540223867810149,0.841521344142898,4.15779115805215E-7));
#97517=DIRECTION('center_axis',(0.841899630789425,-0.539634146136649,-5.69864572197432E-11));
#97518=DIRECTION('ref_axis',(-0.539634146136649,-0.841899630789425,4.43484485246337E-11));
#97519=DIRECTION('',(0.539634149458469,0.841899628660231,-1.39066536064547E-12));
#97520=DIRECTION('center_axis',(7.96193519100874E-11,-3.98410388013914E-10,
-1.));
#97521=DIRECTION('ref_axis',(-0.00028329146202405,0.999999959872973,-3.98432918743474E-10));
#97522=DIRECTION('center_axis',(-2.00115329869032E-8,1.19100435902464E-8,
1.));
#97523=DIRECTION('ref_axis',(0.459556645346286,0.888148461529978,-1.38145447040331E-9));
#97524=DIRECTION('center_axis',(0.88814657885536,-0.459560283823047,-5.14616127489376E-13));
#97525=DIRECTION('ref_axis',(-0.459560283823047,-0.88814657885536,5.41603567549842E-11));
#97526=DIRECTION('',(-0.459560297523488,-0.888146571766239,1.20142784609811E-12));
#97527=DIRECTION('center_axis',(-3.30493906101339E-7,-1.50682246066736E-6,
0.99999999999881));
#97528=DIRECTION('ref_axis',(-0.0329476633781255,0.999457078355887,1.49511537264646E-6));
#97529=DIRECTION('center_axis',(2.05961862148607E-11,3.99569599629501E-10,
1.));
#97530=DIRECTION('ref_axis',(0.231006107744227,0.97295230005631,-3.93520429971045E-10));
#97531=DIRECTION('center_axis',(-3.03620232400856E-6,-2.21781212692007E-6,
0.999999999992931));
#97532=DIRECTION('ref_axis',(-0.921950713552745,-0.387307218840808,-3.65820354591031E-6));
#97533=DIRECTION('center_axis',(1.97991007269693E-11,4.00776356546117E-10,
1.));
#97534=DIRECTION('ref_axis',(0.000283291462021285,-0.999999959872973,4.00770707711718E-10));
#97535=DIRECTION('center_axis',(9.20285579509949E-5,-0.000717938280426544,
0.999999738047651));
#97536=DIRECTION('ref_axis',(-0.342624267308133,-0.939472297656611,-0.000642952077071453));
#97537=DIRECTION('center_axis',(0.965965282519299,0.258671747524562,-1.3339856996808E-11));
#97538=DIRECTION('ref_axis',(0.258671663226296,-0.965964967721764,-0.000807327711353455));
#97539=DIRECTION('center_axis',(1.97067815625035E-11,-6.24863383258401E-10,
1.));
#97540=DIRECTION('ref_axis',(0.000283291463231538,-0.999999959872973,-6.24868911834602E-10));
#97541=DIRECTION('center_axis',(-0.459289394152016,0.88828669494678,-2.28811414260122E-10));
#97542=DIRECTION('ref_axis',(-0.883041419965741,-0.45657732021605,0.108512678011458));
#97543=DIRECTION('center_axis',(-2.04145643532133E-11,-3.98870353413017E-10,
-1.));
#97544=DIRECTION('ref_axis',(-0.000283291462023541,0.999999959872973,-3.9886449198436E-10));
#97545=DIRECTION('center_axis',(-1.73150266923917E-8,-9.60629636947985E-9,
1.));
#97546=DIRECTION('ref_axis',(-0.52684999964038,0.8499582800814,-9.57472090235837E-10));
#97547=DIRECTION('center_axis',(0.120810982959909,-0.150423401106094,-0.981212263883782));
#97548=DIRECTION('ref_axis',(0.499148709073931,-0.845197284045214,0.191029100590519));
#97549=DIRECTION('center_axis',(1.40678164270067E-6,-9.24035894619979E-6,
0.999999999956318));
#97550=DIRECTION('ref_axis',(-0.547835841995984,0.836585853425865,8.50103893054741E-6));
#97551=DIRECTION('center_axis',(2.06540201608263E-11,-6.27486174131775E-10,
1.));
#97552=DIRECTION('ref_axis',(0.000283291463234659,-0.999999959872973,-6.27492043292215E-10));
#97553=DIRECTION('center_axis',(2.06996308114993E-11,-6.27510488016014E-10,
1.));
#97554=DIRECTION('ref_axis',(-0.99848006334914,0.0551140916127425,5.52533760885481E-11));
#97555=DIRECTION('center_axis',(-0.998923540774599,0.0463870637822424,5.24477076352392E-11));
#97556=DIRECTION('ref_axis',(-0.0451086179967675,-0.971392814008156,0.233154913042249));
#97557=DIRECTION('center_axis',(0.606981712568609,-0.0281864508792465,0.794215792208963));
#97558=DIRECTION('ref_axis',(-0.794169935236857,0.0155209788561884,0.607497500555543));
#97559=DIRECTION('center_axis',(0.606942896084756,-0.0281847151725632,0.794245517911742));
#97560=DIRECTION('ref_axis',(-0.783673463844006,0.145010350102047,0.604009851269016));
#97561=DIRECTION('center_axis',(-7.94586625229438E-11,3.96108174038901E-10,
1.));
#97562=DIRECTION('ref_axis',(0.00028329146202678,-0.999999959872973,3.96130603371862E-10));
#97563=DIRECTION('center_axis',(-7.95296625864111E-11,3.9607772617245E-10,
1.));
#97564=DIRECTION('ref_axis',(-0.554267888176012,-0.83233833753883,2.85589882690964E-10));
#97565=DIRECTION('center_axis',(-4.08915454982138E-8,-1.66105980137221E-7,
0.999999999999985));
#97566=DIRECTION('ref_axis',(0.000283326264623378,-0.999999959863099,-1.66094432332503E-7));
#97567=DIRECTION('center_axis',(0.000152490550191486,0.999999988373316,
-1.88054016803108E-11));
#97568=DIRECTION('ref_axis',(-0.00117999097779312,1.79956280964605E-7,0.999999303810388));
#97569=DIRECTION('center_axis',(-0.000115489041858432,-0.999999993331141,
3.30410421245375E-11));
#97570=DIRECTION('ref_axis',(0.999999297141534,-0.000115488961417172,0.0011799909907069));
#97571=DIRECTION('',(0.000152490591390119,0.99999998837331,1.40667211212531E-11));
#97572=DIRECTION('center_axis',(-0.000152490484402658,-0.999999988373326,
3.77706949050704E-10));
#97573=DIRECTION('ref_axis',(0.00117999097789481,-1.80315104618428E-7,-0.999999303810387));
#97574=DIRECTION('',(-0.000152490861105926,-0.999999988373269,2.71103417492924E-11));
#97575=DIRECTION('center_axis',(2.05390986336706E-11,3.95616317483416E-10,
1.));
#97576=DIRECTION('ref_axis',(-0.654415198020332,0.756135403614994,-2.85698575917591E-10));
#97577=DIRECTION('center_axis',(2.0481206791309E-11,3.95661281515913E-10,
1.));
#97578=DIRECTION('ref_axis',(-0.984239690564121,-0.176839564346452,9.01269814049151E-11));
#97579=DIRECTION('center_axis',(-0.989674865872738,0.14333059638395,1.05759775936853E-10));
#97580=DIRECTION('ref_axis',(-0.139454037650948,-0.962907847409885,0.231000105582899));
#97581=DIRECTION('center_axis',(2.04793577929241E-11,3.95688065646382E-10,
1.));
#97582=DIRECTION('ref_axis',(-0.999999988373467,0.000152489557129766,2.04193890031671E-11));
#97583=DIRECTION('center_axis',(0.994208641790748,0.107467095376197,1.87474341606375E-11));
#97584=DIRECTION('ref_axis',(-0.107467095376197,0.994208641790748,1.44900758058952E-11));
#97585=DIRECTION('',(8.69198273079075E-11,6.40997050993519E-10,-1.));
#97586=DIRECTION('',(0.107467095329731,-0.99420864179577,3.89906773534676E-11));
#97587=DIRECTION('',(7.66021898690461E-12,-4.02991631176519E-10,-1.));
#97588=DIRECTION('center_axis',(2.06324866046381E-11,-6.2737143258218E-10,
1.));
#97589=DIRECTION('ref_axis',(0.000283291463234503,-0.999999959872973,-6.27377238101056E-10));
#97590=DIRECTION('center_axis',(-7.96053251529011E-11,3.96064681051911E-10,
1.));
#97591=DIRECTION('ref_axis',(0.000152490563937677,0.999999988373314,-3.96052498642859E-10));
#97592=DIRECTION('center_axis',(-2.06376116283075E-11,6.27489504800849E-10,
-1.));
#97593=DIRECTION('ref_axis',(-0.143330596424835,-0.989674865866817,-6.18051947333921E-10));
#97594=DIRECTION('center_axis',(2.04806744480424E-11,3.96311733430466E-10,
1.));
#97595=DIRECTION('ref_axis',(0.00482047465823629,0.999988381444539,-3.96405866420465E-10));
#97596=DIRECTION('',(8.60507100297614E-11,-3.98458759320874E-10,-1.));
#97597=DIRECTION('center_axis',(1.28009055395603E-10,7.19157872142162E-10,
-1.));
#97598=DIRECTION('ref_axis',(0.388692105946515,0.92136770443448,7.12366887305296E-10));
#97599=DIRECTION('center_axis',(2.06187766513266E-11,-6.27895291316349E-10,
1.));
#97600=DIRECTION('ref_axis',(0.000283291463235093,-0.999999959872973,-6.27901116608933E-10));
#97601=DIRECTION('',(-8.56239745772314E-11,3.99388007110701E-10,1.));
#97602=DIRECTION('center_axis',(-6.2741488436862E-7,1.26626062418866E-6,
0.999999999999002));
#97603=DIRECTION('ref_axis',(-0.994198504331109,-0.107560838531265,-4.8757485320611E-7));
#97604=DIRECTION('',(2.11934271521219E-11,1.23134924479018E-11,-1.));
#97605=DIRECTION('center_axis',(-6.63032730932253E-10,1.64388391787895E-10,
-1.));
#97606=DIRECTION('ref_axis',(-0.238308978427671,0.971189389769452,3.17587024332565E-10));
#97607=DIRECTION('center_axis',(-0.976695369250194,-0.214630274354161,-3.18729607082166E-5));
#97608=DIRECTION('ref_axis',(3.11490195923817E-5,6.75513961667769E-6,-0.999999999492053));
#97609=DIRECTION('center_axis',(7.96053251529011E-11,-3.96064681051911E-10,
-1.));
#97610=DIRECTION('ref_axis',(0.000152490563389064,0.999999988373314,-3.96052525721221E-10));
#97611=DIRECTION('center_axis',(0.984677647116842,0.174360932765974,0.00286293440699559));
#97612=DIRECTION('ref_axis',(-0.174361778411137,0.984681658233373,4.65626556509786E-5));
#97613=DIRECTION('center_axis',(0.190248112909328,-0.981736041680471,8.01264887773101E-11));
#97614=DIRECTION('ref_axis',(0.981736041680471,0.190248112909328,1.18311003355354E-11));
#97615=DIRECTION('',(-0.981736041688256,-0.190248112869157,-2.20157048147485E-11));
#97616=DIRECTION('',(4.75424557644247E-7,9.35712887450979E-8,0.999999999999883));
#97617=DIRECTION('center_axis',(-3.08484958497918E-11,-4.1030695507871E-10,
-1.));
#97618=DIRECTION('ref_axis',(0.185485665106948,-0.982646970198267,3.9746502721273E-10));
#97619=DIRECTION('',(-7.66745678923474E-7,-1.46045091853342E-7,-0.999999999999695));
#97620=DIRECTION('center_axis',(-0.978347867274506,-0.206961434785566,0.00155406271629719));
#97621=DIRECTION('ref_axis',(-0.201780216140345,0.952130911281256,-0.229633342868758));
#97622=DIRECTION('center_axis',(7.96053251529011E-11,-3.96064681051911E-10,
-1.));
#97623=DIRECTION('ref_axis',(0.000152490563111508,0.999999988373314,-3.96052525721221E-10));
#97624=DIRECTION('center_axis',(0.994205538183105,0.107495803853186,-1.80792880666303E-14));
#97625=DIRECTION('ref_axis',(-0.107495803853186,0.994205538183105,-1.44534037516131E-11));
#97626=DIRECTION('',(-9.11295190784284E-10,8.4286673751599E-9,1.));
#97627=DIRECTION('center_axis',(-0.994205596955965,-0.107495260264467,-1.4520189124817E-6));
#97628=DIRECTION('ref_axis',(0.107488764566999,-0.994145370665976,-0.0110067013800534));
#97629=DIRECTION('',(-0.107495803906015,0.994205538177393,-5.73498748490664E-11));
#97630=DIRECTION('',(-1.0241282865156E-11,3.94467125630626E-10,1.));
#97631=DIRECTION('',(-0.107495534650836,0.994205567289849,-1.25260912753333E-13));
#97632=DIRECTION('center_axis',(7.96053251529011E-11,-3.96064681051911E-10,
-1.));
#97633=DIRECTION('ref_axis',(0.000152490563259087,0.999999988373314,-3.96052552799831E-10));
#97634=DIRECTION('center_axis',(-0.999999553548453,0.000944934039894521,
-1.59821248067347E-6));
#97635=DIRECTION('ref_axis',(1.61900472438842E-6,2.20031203568259E-5,-0.999999999756621));
#97636=DIRECTION('center_axis',(-3.40539825288114E-6,-4.72454261843391E-6,
-0.999999999983041));
#97637=DIRECTION('ref_axis',(0.994220271758323,0.107359448627737,-3.89294029583794E-6));
#97638=DIRECTION('center_axis',(7.93273528462701E-11,6.27607327219337E-10,
-1.));
#97639=DIRECTION('ref_axis',(-0.000283291463234758,0.999999959872973,6.27584846748653E-10));
#97640=DIRECTION('center_axis',(6.82543197091587E-10,9.84631293166061E-10,
1.));
#97641=DIRECTION('ref_axis',(0.0252157453932749,0.999682032540478,-1.00158777204827E-9));
#97642=DIRECTION('',(8.45450071063069E-11,-4.00875705963699E-10,-1.));
#97643=DIRECTION('center_axis',(0.994208641793703,0.107467095348855,2.23852499037225E-11));
#97644=DIRECTION('ref_axis',(0.107467095348855,-0.994208641793703,1.87197826684304E-11));
#97645=DIRECTION('',(0.107467095348817,-0.994208641793707,-2.15143158843745E-9));
#97646=DIRECTION('',(5.34599159385252E-11,4.12958875983804E-10,1.));
#97647=DIRECTION('center_axis',(0.994205538184657,0.107495803838832,7.03643393551445E-12));
#97648=DIRECTION('ref_axis',(0.107495803838832,-0.994205538184657,6.99495669720385E-11));
#97649=DIRECTION('',(8.53690845792343E-11,-3.99828188335505E-10,-1.));
#97650=DIRECTION('',(0.107495803838831,-0.994205538184657,6.88102019807957E-11));
#97651=DIRECTION('',(-5.44973421945372E-11,-4.10866931588316E-10,-1.));
#97652=DIRECTION('',(0.107495803838803,-0.99420553818466,6.69112820705919E-11));
#97653=DIRECTION('center_axis',(-2.96805592256422E-12,1.41971157052723E-11,
1.));
#97654=DIRECTION('ref_axis',(0.000152490616933333,0.999999988373306,-1.41965952882295E-11));
#97655=DIRECTION('center_axis',(-1.91247113631721E-11,3.8895792142668E-10,
1.));
#97656=DIRECTION('ref_axis',(0.218661467439463,-0.975800780209373,3.83727674000069E-10));
#97657=DIRECTION('center_axis',(-3.11046821979688E-11,3.976624585178E-10,
1.));
#97658=DIRECTION('ref_axis',(0.0451478019299999,-0.998980318114871,3.98661116808558E-10));
#97659=DIRECTION('center_axis',(0.642670787589488,-0.766142453319947,3.71866704096391E-11));
#97660=DIRECTION('ref_axis',(-0.766142453319947,-0.642670787589488,-2.05156898414049E-11));
#97661=DIRECTION('',(-3.45533569812151E-11,-4.04270323883793E-10,-1.));
#97662=DIRECTION('',(-0.766142453319933,-0.642670787589504,2.12428197254866E-9));
#97663=DIRECTION('',(-3.74556913262936E-13,6.49898872495669E-10,-1.));
#97664=DIRECTION('center_axis',(-0.642693740926676,0.766123198450601,-1.30190798648955E-5));
#97665=DIRECTION('ref_axis',(-0.740390322978609,-0.621102299670068,0.257009927793041));
#97666=DIRECTION('center_axis',(-2.042566181297E-11,-3.95667720809456E-10,
-1.));
#97667=DIRECTION('ref_axis',(0.000152490589269531,0.99999998837331,-3.95670792053777E-10));
#97668=DIRECTION('center_axis',(0.642670787657064,-0.766142453263262,-1.17861331805358E-10));
#97669=DIRECTION('ref_axis',(-0.766142453263261,-0.642670787657064,2.62548663365614E-12));
#97670=DIRECTION('',(-0.766142453263177,-0.642670787657164,1.17227061391389E-11));
#97671=DIRECTION('',(1.7019792519779E-12,-6.50962377335418E-10,1.));
#97672=DIRECTION('',(-0.766142453263262,-0.642670787657063,2.6345325920829E-12));
#97673=DIRECTION('',(3.07166900248568E-11,4.02833961743454E-10,1.));
#97674=DIRECTION('center_axis',(-2.042566181297E-11,-3.95667720809456E-10,
-1.));
#97675=DIRECTION('ref_axis',(0.000152490589230306,0.99999998837331,-3.95670792053777E-10));
#97676=DIRECTION('center_axis',(0.502329549883796,-0.864676253469184,1.95704924571549E-7));
#97677=DIRECTION('ref_axis',(-1.30585216125425E-5,-7.81261889346832E-6,
-0.999999999884219));
#97678=DIRECTION('center_axis',(7.58506089754271E-6,-4.02792640519234E-7,
-0.999999999971152));
#97679=DIRECTION('ref_axis',(-0.642646804532868,0.766162570605501,-5.18311980042925E-6));
#97680=DIRECTION('center_axis',(-2.04700616266568E-11,-3.96097210586532E-10,
-1.));
#97681=DIRECTION('ref_axis',(-0.000283291462026844,0.999999959872973,-3.96091325204746E-10));
#97682=DIRECTION('',(-3.11676018327489E-11,-4.02199731297514E-10,-1.));
#97683=DIRECTION('center_axis',(-9.35421891573411E-9,4.37416841636562E-9,
-1.));
#97684=DIRECTION('ref_axis',(-0.642670612476763,0.766142600211437,9.36284584273639E-9));
#97685=DIRECTION('center_axis',(2.04300010069047E-12,5.92442761515599E-13,
1.));
#97686=DIRECTION('ref_axis',(0.000152490581750932,0.999999988373311,-5.92685622802236E-13));
#97687=DIRECTION('center_axis',(1.09446922661946E-10,-3.86268877994311E-10,
-1.));
#97688=DIRECTION('ref_axis',(0.238308766554613,-0.971189441758517,4.01222509212561E-10));
#97689=DIRECTION('center_axis',(3.89333021117572E-11,1.68641850484264E-10,
1.));
#97690=DIRECTION('ref_axis',(0.99998901364831,-0.00468749215239296,-3.8142355017988E-11));
#97691=DIRECTION('center_axis',(-3.1246494389299E-10,-4.2344383555104E-10,
1.));
#97692=DIRECTION('ref_axis',(0.873003457522397,0.487714017795204,4.79302084481647E-10));
#97693=DIRECTION('center_axis',(5.44282057575104E-10,8.45761516377053E-11,
-1.));
#97694=DIRECTION('ref_axis',(0.999993150808752,-0.00370112625893996,5.43966009516497E-10));
#97695=DIRECTION('center_axis',(-1.65705548674927E-10,1.92903748530426E-11,
-1.));
#97696=DIRECTION('ref_axis',(0.708839371241288,-0.705369935408545,-1.31064747702673E-10));
#97697=DIRECTION('center_axis',(6.82921871158516E-9,-1.19921257646372E-8,
1.));
#97698=DIRECTION('ref_axis',(0.300493269769585,-0.953783935083404,-1.34899233972215E-8));
#97699=DIRECTION('center_axis',(3.20102130197362E-9,-4.68631475292192E-9,
1.));
#97700=DIRECTION('ref_axis',(0.907759975689434,-0.419489959994656,-4.87157416993265E-9));
#97701=DIRECTION('center_axis',(-2.0722020020042E-11,3.76152387016049E-10,
-1.));
#97702=DIRECTION('ref_axis',(0.00015249065401477,0.9999999883733,3.76149112435472E-10));
#97703=DIRECTION('center_axis',(-7.96053247192202E-11,3.9606531943015E-10,
1.));
#97704=DIRECTION('ref_axis',(0.000283291462026816,-0.999999959872973,3.96087890382401E-10));
#97705=DIRECTION('center_axis',(0.00091490496729021,-0.99999958147436,-6.98516504915592E-8));
#97706=DIRECTION('ref_axis',(-0.99994614628207,-0.000914855357050771,-0.0103376774622644));
#97707=DIRECTION('center_axis',(2.06400844766225E-11,-6.27512763973215E-10,
1.));
#97708=DIRECTION('ref_axis',(0.000283291463234664,-0.999999959872973,-6.27518633701906E-10));
#97709=DIRECTION('center_axis',(2.042566181297E-11,3.95667720809456E-10,
1.));
#97710=DIRECTION('ref_axis',(0.000152490589180927,0.99999998837331,-3.95670792053194E-10));
#97711=DIRECTION('center_axis',(-2.46268738908484E-12,-8.42659275690494E-14,
-1.));
#97712=DIRECTION('ref_axis',(-0.202003665231056,-0.97938476567344,5.79981966758967E-13));
#97713=DIRECTION('center_axis',(2.03686561974642E-11,3.96533750279815E-10,
1.));
#97714=DIRECTION('ref_axis',(0.000283291462026301,-0.999999959872973,3.96527949203433E-10));
#97715=DIRECTION('center_axis',(-3.45326437150434E-10,-2.30891444852332E-10,
-1.));
#97716=DIRECTION('ref_axis',(-0.995185654840099,-0.0980077160252361,3.66293089460914E-10));
#97717=DIRECTION('',(-2.87707954682581E-11,-4.05053661722832E-10,-1.));
#97718=DIRECTION('center_axis',(0.642670787658793,-0.766142453261811,3.12829484538923E-11));
#97719=DIRECTION('ref_axis',(0.766142453261811,0.642670787658793,-5.73100594758458E-13));
#97720=DIRECTION('',(0.766142453261735,0.642670787658884,2.12442002878177E-9));
#97721=DIRECTION('',(2.94352159313505E-11,4.04395770203791E-10,1.));
#97722=DIRECTION('',(0.76614245326181,0.642670787658794,-5.67617064461956E-13));
#97723=DIRECTION('',(4.07735872842707E-11,-6.19554363368024E-10,1.));
#97724=DIRECTION('center_axis',(0.642670787876438,-0.766142453079242,6.47408238130254E-11));
#97725=DIRECTION('ref_axis',(0.766142453079242,0.642670787876438,-9.42335445786036E-11));
#97726=DIRECTION('',(-4.12715893405302E-11,6.20706011034144E-10,-1.));
#97727=DIRECTION('',(0.766142453079388,0.642670787876264,3.80397380261854E-11));
#97728=DIRECTION('',(-2.98860844405446E-11,-4.03908195778513E-10,-1.));
#97729=DIRECTION('',(0.76614245318603,0.642670787749133,-4.21595380828421E-11));
#97730=DIRECTION('center_axis',(2.21160236391765E-11,-8.49195713747974E-12,
1.));
#97731=DIRECTION('ref_axis',(-0.000152490587256842,-0.99999998837331,-8.48859177393635E-12));
#97732=DIRECTION('center_axis',(-1.49426959087512E-10,-4.28436147670297E-10,
1.));
#97733=DIRECTION('ref_axis',(0.752818512896754,0.65822814178666,3.94499702726854E-10));
#97734=DIRECTION('',(-0.766142449571621,-0.642670792057952,2.62901589387354E-10));
#97735=DIRECTION('center_axis',(-1.42706553605404E-10,-3.61584956420913E-10,
1.));
#97736=DIRECTION('ref_axis',(0.844873048715995,0.534966850892034,3.14003042823454E-10));
#97737=DIRECTION('center_axis',(-0.258966336592175,-0.965886347616545,-2.98949753840816E-12));
#97738=DIRECTION('ref_axis',(0.965886347616545,-0.258966336592175,-2.4548488242182E-11));
#97739=DIRECTION('',(-1.05675085348977E-11,6.23941716071385E-10,-1.));
#97740=DIRECTION('',(0.965886347616494,-0.258966336592362,-3.30749215515791E-9));
#97741=DIRECTION('',(-1.44539813451416E-11,6.5296390516778E-10,-1.));
#97742=DIRECTION('',(0.965886347616545,-0.258966336592175,-2.45484965688547E-11));
#97743=DIRECTION('center_axis',(7.92829012077195E-11,6.27737722913579E-10,
-1.));
#97744=DIRECTION('ref_axis',(0.000152490572482384,0.999999988373312,6.27749829332625E-10));
#97745=DIRECTION('center_axis',(0.446156077605158,0.89495516894197,1.734454394553E-7));
#97746=DIRECTION('ref_axis',(1.09846989011372E-5,-5.28232573330357E-6,-0.999999999925717));
#97747=DIRECTION('center_axis',(-5.22139332610771E-6,8.54457471285985E-6,
-0.999999999949864));
#97748=DIRECTION('ref_axis',(-0.258999676997596,-0.965877407991056,-6.90067241762976E-6));
#97749=DIRECTION('center_axis',(-2.06971022351926E-11,6.27482066306584E-10,
-1.));
#97750=DIRECTION('ref_axis',(0.401589185245212,-0.915819920232186,-5.8297226937473E-10));
#97751=DIRECTION('',(1.23095682258434E-10,6.0231034382241E-10,-1.));
#97752=DIRECTION('center_axis',(-1.03643981656625E-9,1.82247161806259E-10,
-1.));
#97753=DIRECTION('ref_axis',(-0.258966451981265,-0.965886316679264,9.23419653416779E-11));
#97754=DIRECTION('center_axis',(2.24760466314977E-12,-2.55595544729203E-12,
1.));
#97755=DIRECTION('ref_axis',(0.000152490581218241,0.999999988373311,2.55562931927855E-12));
#97756=DIRECTION('center_axis',(-2.24760466314977E-12,2.55595544729203E-12,
-1.));
#97757=DIRECTION('ref_axis',(0.999999959872973,0.000283291463234114,-2.24688063454183E-12));
#97758=DIRECTION('center_axis',(2.24760466314977E-12,-2.55595544729203E-12,
1.));
#97759=DIRECTION('ref_axis',(0.999999959872973,0.00028329146202456,-2.24688054707951E-12));
#97760=DIRECTION('center_axis',(-1.4319797149269E-10,-2.66453442643311E-10,
-1.));
#97761=DIRECTION('ref_axis',(0.746017953123595,0.665925831919203,-2.84265545535188E-10));
#97762=DIRECTION('center_axis',(-2.94675050419718E-11,-3.40965672362969E-10,
1.));
#97763=DIRECTION('ref_axis',(0.490168637295788,0.87162761946349,3.1163868076853E-10));
#97764=DIRECTION('',(-0.89521010642144,0.445644326072838,4.2525982735242E-14));
#97765=DIRECTION('center_axis',(2.3040987021973E-10,5.3371562724891E-10,
1.));
#97766=DIRECTION('ref_axis',(6.04785315320644E-6,0.999999999981712,-5.33716811702406E-10));
#97767=DIRECTION('center_axis',(-2.24760466314977E-12,2.55595544729203E-12,
-1.));
#97768=DIRECTION('ref_axis',(-0.000283291463234657,0.999999959872973,2.55655913641151E-12));
#97769=DIRECTION('center_axis',(-8.79503700770834E-11,3.3959535183925E-10,
-1.));
#97770=DIRECTION('ref_axis',(-0.839887099059634,0.542761145286941,2.58187955940053E-10));
#97771=DIRECTION('center_axis',(5.07505909909736E-10,1.58575708120168E-10,
1.));
#97772=DIRECTION('ref_axis',(0.983129664867885,0.182909983480292,-5.27945749403017E-10));
#97773=DIRECTION('center_axis',(2.24760466314977E-12,-2.55595544729203E-12,
1.));
#97774=DIRECTION('ref_axis',(0.999999959872973,0.000283291462024546,-2.24688054723846E-12));
#97775=DIRECTION('center_axis',(-2.24760466314977E-12,2.55595544729203E-12,
-1.));
#97776=DIRECTION('ref_axis',(0.999999959872973,0.000283291462026815,-2.24688041539543E-12));
#97777=DIRECTION('center_axis',(-2.02705593196212E-11,-2.40731101719405E-10,
-1.));
#97778=DIRECTION('ref_axis',(0.000152490660076079,0.999999988373299,-2.40734715938861E-10));
#97779=DIRECTION('center_axis',(-2.03635565441257E-11,-2.38225245086099E-10,
-1.));
#97780=DIRECTION('ref_axis',(0.000152490661907808,0.999999988373299,-2.38217408592131E-10));
#97781=DIRECTION('center_axis',(1.47957427668217E-9,-2.13225484491097E-9,
1.));
#97782=DIRECTION('ref_axis',(0.839001561031706,-0.544129010976588,-2.40162586247927E-9));
#97783=DIRECTION('center_axis',(-7.43339288560019E-10,1.5986547086122E-9,
1.));
#97784=DIRECTION('ref_axis',(0.732554736747833,-0.680708129574132,1.6328544509458E-9));
#97785=DIRECTION('center_axis',(4.50804345697615E-9,-6.55820181494349E-9,
1.));
#97786=DIRECTION('ref_axis',(0.781281480323778,-0.624178859384941,-7.61560210059976E-9));
#97787=DIRECTION('center_axis',(2.12566198844188E-9,-2.99206190379486E-9,
1.));
#97788=DIRECTION('ref_axis',(0.999898456283019,0.014250513072734,-2.08281857050509E-9));
#97789=DIRECTION('',(-0.6043419206623,0.796725073617118,-6.75773881297914E-11));
#97790=DIRECTION('center_axis',(2.05353197554187E-11,3.95876331715783E-10,
1.));
#97791=DIRECTION('ref_axis',(0.000283291462027071,-0.999999959872973,3.95870475128364E-10));
#97792=DIRECTION('',(-1.20594027264165E-10,-5.98431526555032E-10,1.));
#97793=DIRECTION('center_axis',(2.03860021311814E-11,3.95666749364309E-10,
1.));
#97794=DIRECTION('ref_axis',(0.000283291462027321,-0.999999959872973,3.95660976967358E-10));
#97795=DIRECTION('center_axis',(-7.92829012077195E-11,-6.27737722913579E-10,
1.));
#97796=DIRECTION('ref_axis',(0.000152490572569345,0.999999988373312,6.27749872910101E-10));
#97797=DIRECTION('center_axis',(0.000152490550265033,0.999999988373316,
-1.86493043230485E-11));
#97798=DIRECTION('ref_axis',(2.02956923504069E-11,1.86462650918366E-11,
1.));
#97799=DIRECTION('center_axis',(-3.85608063340446E-9,1.05698322316883E-9,
-1.));
#97800=DIRECTION('ref_axis',(-0.8398871113073,0.542761126334486,3.81236213791681E-9));
#97801=DIRECTION('center_axis',(2.04439596761946E-11,3.96086580201072E-10,
1.));
#97802=DIRECTION('ref_axis',(0.000283291462026809,-0.999999959872973,3.96080735893907E-10));
#97803=DIRECTION('',(-1.27493432755532E-10,-6.12265118604682E-10,1.));
#97804=DIRECTION('center_axis',(6.62538813382164E-8,-1.48805478772385E-8,
0.999999999999998));
#97805=DIRECTION('ref_axis',(0.25896349307542,0.965887109994836,-2.78434829088631E-9));
#97806=DIRECTION('',(9.68191984918043E-12,-4.39303704524718E-12,-1.));
#97807=DIRECTION('center_axis',(1.03706834114238E-9,-2.23866075677037E-9,
-1.));
#97808=DIRECTION('ref_axis',(0.964629557779352,-0.263609211254863,1.59056122600718E-9));
#97809=DIRECTION('center_axis',(0.2822960753963,0.959327329795698,1.10861723925382E-5));
#97810=DIRECTION('ref_axis',(-2.77579332156065E-5,1.97243707955584E-5,-0.999999999420223));
#97811=DIRECTION('center_axis',(7.92829012077195E-11,6.27737722913579E-10,
-1.));
#97812=DIRECTION('ref_axis',(0.000152490572389772,0.999999988373313,6.27749872913526E-10));
#97813=DIRECTION('center_axis',(-0.258966336813274,-0.965886347557265,-1.05898678715022E-10));
#97814=DIRECTION('ref_axis',(0.965886347557265,-0.258966336813273,2.90823528453776E-11));
#97815=DIRECTION('',(0.965886347557285,-0.258966336813199,8.12251377269035E-11));
#97816=DIRECTION('',(1.5760427546363E-11,-6.53174936360301E-10,1.));
#97817=DIRECTION('',(0.96588634755888,-0.258966336807252,3.12442338668006E-11));
#97818=DIRECTION('',(-1.24470877910232E-10,-6.04871956966235E-10,1.));
#97819=DIRECTION('center_axis',(-0.258966336661238,-0.965886347598028,1.58850710363367E-12));
#97820=DIRECTION('ref_axis',(-0.965886347598028,0.258966336661238,1.03199740419946E-11));
#97821=DIRECTION('',(-0.965886347597992,0.258966336661373,-1.27788402082274E-9));
#97822=DIRECTION('',(-3.97177124522585E-12,-7.49175477210429E-10,1.));
#97823=DIRECTION('center_axis',(-0.258966336425685,-0.965886347661183,7.79075137735674E-11));
#97824=DIRECTION('ref_axis',(-0.965886347661183,0.258966336425685,6.89039537232761E-11));
#97825=DIRECTION('',(1.01101872707066E-11,7.47764126174388E-10,-1.));
#97826=DIRECTION('',(-0.965886347661147,0.258966336425819,-9.72942490462536E-11));
#97827=DIRECTION('',(1.26474160866419E-10,6.09433925546909E-10,-1.));
#97828=DIRECTION('',(-0.965886347633167,0.258966336530177,4.20167012293859E-11));
#97829=DIRECTION('center_axis',(-1.6952510142193E-11,1.31527011504318E-11,
1.));
#97830=DIRECTION('ref_axis',(-0.000152490590242162,-0.99999998837331,1.31501060041117E-11));
#97831=DIRECTION('center_axis',(1.19057422557842E-10,-2.99303998252398E-10,
1.));
#97832=DIRECTION('ref_axis',(-0.959117553095031,0.283007984595844,1.98903877090875E-10));
#97833=DIRECTION('',(-0.965886347675489,0.258966336372326,1.10708664458059E-11));
#97834=DIRECTION('center_axis',(1.7766823494185E-10,-2.98843838564267E-10,
1.));
#97835=DIRECTION('ref_axis',(-0.90964639027299,0.415383491081819,2.85747071659589E-10));
#97836=DIRECTION('center_axis',(-0.000152490619642345,-0.999999988373306,
9.50337308847082E-11));
#97837=DIRECTION('ref_axis',(0.999999988373305,-0.000152490619642345,7.16491956368435E-12));
#97838=DIRECTION('',(-0.999999988373305,0.000152490619710466,-7.24378557137584E-12));
#97839=DIRECTION('',(-1.50307851165543E-10,-3.94795627300937E-10,-1.));
#97840=DIRECTION('',(0.999999988373314,-0.000152490562086132,3.15224293889749E-11));
#97841=DIRECTION('',(7.15042802745813E-12,-9.50348777450927E-11,-1.));
#97842=DIRECTION('',(3.39749039234092E-6,-7.325114681489E-10,-0.999999999994229));
#97843=DIRECTION('center_axis',(-2.01974001759475E-11,-3.96325278151366E-10,
-1.));
#97844=DIRECTION('ref_axis',(0.706998931606786,-0.707214614319347,2.6600748975919E-10));
#97845=DIRECTION('center_axis',(5.50808743234043E-11,-2.01575756086925E-10,
1.));
#97846=DIRECTION('ref_axis',(-0.000283291462732142,0.999999959872973,2.01591417170521E-10));
#97847=DIRECTION('',(4.30836893938746E-13,-1.53530521629364E-12,-1.));
#97848=DIRECTION('center_axis',(-7.40212804245521E-11,-3.07804004506806E-10,
-1.));
#97849=DIRECTION('ref_axis',(-0.000152408911120305,-0.999999988385762,3.07776165228795E-10));
#97850=DIRECTION('center_axis',(-3.15257481578457E-11,1.69089742207973E-12,
1.));
#97851=DIRECTION('ref_axis',(0.000152490582782852,0.999999988373311,-1.68608182971042E-12));
#97852=DIRECTION('',(-0.000152490582782852,-0.999999988373311,1.68608238482193E-12));
#97853=DIRECTION('',(0.000152490585011935,0.999999988373311,-1.27897692436818E-14));
#97854=DIRECTION('center_axis',(5.56849901042419E-10,1.81112513875092E-10,
-1.));
#97855=DIRECTION('ref_axis',(-0.964629567565554,0.26360917544405,-4.89410903672989E-10));
#97856=DIRECTION('center_axis',(-1.23055873867475E-10,-2.85504092589761E-10,
1.));
#97857=DIRECTION('ref_axis',(-0.999999987864392,0.000155792223467589,-1.23010655741225E-10));
#97858=DIRECTION('center_axis',(2.06588583046008E-11,-6.27460500224331E-10,
1.));
#97859=DIRECTION('ref_axis',(0.000283291463234617,-0.999999959872973,-6.27466308805195E-10));
#97860=DIRECTION('',(-4.36475994236574E-13,1.47920786730538E-12,1.));
#97861=DIRECTION('center_axis',(5.52434723400524E-11,4.44824177492364E-11,
1.));
#97862=DIRECTION('ref_axis',(-0.000283291462441777,0.999999959872973,-4.44667566657349E-11));
#97863=DIRECTION('',(-2.02947554595045E-11,2.09919193139285E-11,-1.));
#97864=DIRECTION('center_axis',(-3.81368754479895E-9,-5.66890004383147E-9,
1.));
#97865=DIRECTION('ref_axis',(0.000152149658495295,0.999999988425241,5.66947409815202E-9));
#97866=DIRECTION('center_axis',(-0.999999988373347,0.000152490347536681,
5.58530153550729E-11));
#97867=DIRECTION('ref_axis',(-3.55982810538116E-5,-0.233445768239324,-0.972369822662095));
#97868=DIRECTION('center_axis',(-0.999999988373347,0.000152490348192952,
5.53307386887136E-11));
#97869=DIRECTION('ref_axis',(5.34944795367466E-11,-1.20590855504816E-8,
1.));
#97870=DIRECTION('center_axis',(0.000152490550431599,0.999999988373316,
-1.85972348631935E-11));
#97871=DIRECTION('ref_axis',(0.999999988373316,-0.000152490550431599,2.57987600093409E-9));
#97872=DIRECTION('center_axis',(0.000152490550388629,0.999999988373316,
-1.86222981479744E-11));
#97873=DIRECTION('ref_axis',(0.707106774756949,-0.000107827115687883,-0.707106779394836));
#97874=DIRECTION('',(0.000152490585011839,0.999999988373311,6.08579853178526E-14));
#97875=DIRECTION('center_axis',(0.000152490496590054,0.999999988373324,
7.68310415288909E-11));
#97876=DIRECTION('ref_axis',(0.99999929218372,-0.000152490390518415,0.00117999099151526));
#97877=DIRECTION('center_axis',(-0.000152490767020534,-0.999999988373283,
-9.49342549017018E-11));
#97878=DIRECTION('ref_axis',(0.999999988373283,-0.000152490767020534,4.34926587474828E-11));
#97879=DIRECTION('',(0.999999988373302,-0.00015249063937318,2.77229461609352E-12));
#97880=DIRECTION('',(-2.08562485858044E-12,5.02403801894147E-9,1.));
#97881=DIRECTION('',(0.999999988373316,-0.000152490549998359,-8.60987628414911E-12));
#97882=DIRECTION('',(-4.30759455882779E-13,1.54344093061809E-12,1.));
#97883=DIRECTION('center_axis',(0.000152492591227259,0.999999988373005,
-1.49665502213736E-9));
#97884=DIRECTION('ref_axis',(-1.25185995121158E-8,-1.49480842580182E-9,
-1.));
#97885=DIRECTION('center_axis',(-0.000152490767020534,-0.999999988373283,
-9.49342549017018E-11));
#97886=DIRECTION('ref_axis',(0.999999292183724,-0.000152490660970074,0.00117999095349343));
#97887=DIRECTION('center_axis',(0.000152490549530859,0.999999988373316,
-1.85595150359319E-11));
#97888=DIRECTION('ref_axis',(0.707106770432426,-0.000107827114377429,-0.70710678371936));
#97889=DIRECTION('',(0.000152490585014132,0.999999988373311,6.24567064733128E-14));
#97890=DIRECTION('center_axis',(0.000152490347751187,0.999999988373347,
-4.13547113220503E-10));
#97891=DIRECTION('ref_axis',(0.00117999097768287,-1.80350783508792E-7,-0.999999303810388));
#97892=DIRECTION('center_axis',(0.999999988373347,-0.000152490348453766,
-5.57317280432817E-11));
#97893=DIRECTION('ref_axis',(3.5598281146352E-5,0.233445768239328,0.972369822662094));
#97894=DIRECTION('center_axis',(-0.999999988373347,0.000152490348177722,
5.52763902358921E-11));
#97895=DIRECTION('ref_axis',(-9.95956744216452E-5,-0.653127993422346,0.757247525112365));
#97896=DIRECTION('center_axis',(-0.999999988373347,0.000152490348400387,
5.5570183220624E-11));
#97897=DIRECTION('ref_axis',(0.000152490348392874,0.999999988372814,1.03177184361814E-6));
#97898=DIRECTION('center_axis',(-0.000152490412012235,-0.999999988373337,
-2.07431849474915E-11));
#97899=DIRECTION('ref_axis',(-0.999999988373337,0.000152490412012235,4.0588224784182E-11));
#97900=DIRECTION('',(0.999999988373337,-0.00015249041240508,-4.22354719253892E-11));
#97901=DIRECTION('',(-0.999999988373337,0.000152490412918505,4.43883163558922E-11));
#97902=DIRECTION('',(-7.31321461722167E-12,6.45309583546805E-11,1.));
#97903=DIRECTION('center_axis',(-0.000152490496590054,-0.999999988373324,
-7.68310415288909E-11));
#97904=DIRECTION('ref_axis',(-0.999999988373324,0.000152490496590054,2.23313362701823E-11));
#97905=DIRECTION('',(7.31321475599955E-12,-6.44906350544261E-11,-1.));
#97906=DIRECTION('',(-0.99999998837327,0.000152490851284469,-5.36477885726416E-11));
#97907=DIRECTION('center_axis',(0.000152490496590054,0.999999988373324,
7.68310415288909E-11));
#97908=DIRECTION('ref_axis',(0.999999292183765,-0.000152490390518421,0.00117999095349337));
#97909=DIRECTION('',(4.42485770246748E-13,-1.51747059362606E-12,-1.));
#97910=DIRECTION('',(-0.999999988373324,0.000152490496590054,2.23313363634237E-11));
#97911=DIRECTION('center_axis',(1.93958805180111E-11,9.93913285007863E-12,
1.));
#97912=DIRECTION('ref_axis',(-0.000152490577385703,-0.999999988373312,9.9420818799878E-12));
#97913=DIRECTION('',(-0.000152490586010915,-0.99999998837331,-5.19405318755162E-11));
#97914=DIRECTION('',(0.999999988373257,-0.000152490935799822,7.39498355606383E-11));
#97915=DIRECTION('',(-0.000152490584339567,-0.999999988373311,5.62672963777544E-11));
#97916=DIRECTION('center_axis',(0.999999988373311,-0.000152490579978662,
9.14089962576747E-12));
#97917=DIRECTION('ref_axis',(0.000152490579978662,0.999999988373311,1.29741703491781E-11));
#97918=DIRECTION('',(-9.13586112338544E-12,3.30420974367383E-11,1.));
#97919=DIRECTION('',(0.000152490582549774,0.999999988373311,7.99360577730112E-14));
#97920=DIRECTION('',(-9.81846520753393E-11,-6.22402289707225E-10,1.));
#97921=DIRECTION('center_axis',(-7.93324694131625E-11,-6.27514984419264E-10,
1.));
#97922=DIRECTION('ref_axis',(-0.654415277486642,0.756135334838997,4.2256985439016E-10));
#97923=DIRECTION('center_axis',(7.93324694131625E-11,6.27514984419264E-10,
-1.));
#97924=DIRECTION('ref_axis',(0.000283291463179127,-0.999999959872973,-6.27492538207553E-10));
#97925=DIRECTION('',(7.33523028604308E-7,-1.06119118742365E-7,0.999999999999725));
#97926=DIRECTION('center_axis',(0.999999988373311,-0.000152490583858931,
-2.12181726182148E-11));
#97927=DIRECTION('ref_axis',(-2.11851535121023E-11,2.1653290271928E-10,
-1.));
#97928=DIRECTION('',(-2.12232109390472E-11,-3.30385912965707E-11,-1.));
#97929=DIRECTION('',(0.000152490584730722,0.999999988373311,-4.87077045363549E-14));
#97930=DIRECTION('',(3.17079010131449E-10,6.54896972207552E-10,-1.));
#97931=DIRECTION('',(-0.00015249058177066,-0.999999988373311,-1.90045312820075E-12));
#97932=DIRECTION('center_axis',(-7.93392014412919E-11,-6.27740998071502E-10,
1.));
#97933=DIRECTION('ref_axis',(-0.654415235329158,0.75613537132519,4.2273631547712E-10));
#97934=DIRECTION('center_axis',(7.93392014412919E-11,6.27740998071502E-10,
-1.));
#97935=DIRECTION('ref_axis',(0.000283291463271906,-0.999999959872973,-6.27718525518051E-10));
#97936=DIRECTION('',(-0.00434170337676583,0.000627577319728373,-0.999990377832955));
#97937=DIRECTION('center_axis',(-7.93392014412919E-11,-6.27740998071502E-10,
1.));
#97938=DIRECTION('ref_axis',(0.000283291463234899,-0.999999959872973,-6.27718571777344E-10));
#97939=DIRECTION('center_axis',(-2.03142650270771E-11,-3.95883575921019E-10,
-1.));
#97940=DIRECTION('ref_axis',(-0.0493661627297777,-0.998780747700584,3.96403748664708E-10));
#97941=DIRECTION('center_axis',(-2.03142650270771E-11,-3.95883575921019E-10,
-1.));
#97942=DIRECTION('ref_axis',(-0.000283291462027064,0.999999959872973,-3.95877787786679E-10));
#97943=DIRECTION('center_axis',(-2.07472927726826E-13,9.41469124882133E-14,
1.));
#97944=DIRECTION('ref_axis',(0.000283291462494087,-0.999999959872973,9.41746645015455E-14));
#97945=DIRECTION('center_axis',(-2.03148071281634E-11,-3.95883797965624E-10,
-1.));
#97946=DIRECTION('ref_axis',(-0.000283291462027065,0.999999959872973,-3.95878037586907E-10));
#97947=DIRECTION('center_axis',(2.03148071281634E-11,3.95883797965624E-10,
1.));
#97948=DIRECTION('ref_axis',(-0.000283291462027065,0.999999959872973,-3.95878037586907E-10));
#97949=DIRECTION('center_axis',(0.00283971814351845,0.999995929627676,0.000276999903099262));
#97950=DIRECTION('ref_axis',(0.99926084560125,-0.00282701115286899,-0.0383375854249719));
#97951=DIRECTION('center_axis',(0.00281897377429911,0.999991923631455,0.00286462191604733));
#97952=DIRECTION('ref_axis',(0.99954841245082,-0.00273199893210496,-0.0299250288033293));
#97953=DIRECTION('center_axis',(-2.06928426216973E-11,6.27281171450278E-10,
-1.));
#97954=DIRECTION('ref_axis',(-0.000283291463234391,0.999999959872973,6.27287088696827E-10));
#97955=DIRECTION('center_axis',(2.06928426216973E-11,-6.27281171450278E-10,
1.));
#97956=DIRECTION('ref_axis',(-0.000283291463253826,0.999999959872973,6.27287088696827E-10));
#97957=DIRECTION('center_axis',(2.04253758004369E-11,3.95669497166295E-10,
1.));
#97958=DIRECTION('ref_axis',(0.000283291462027318,-0.999999959872973,3.95663659999957E-10));
#97959=DIRECTION('center_axis',(2.04253758004369E-11,3.95669497166295E-10,
1.));
#97960=DIRECTION('ref_axis',(0.000283291462027318,-0.999999959872973,3.95663659999957E-10));
#97961=DIRECTION('center_axis',(-2.06922530325559E-11,6.27280477560887E-10,
-1.));
#97962=DIRECTION('ref_axis',(-0.00028329146323439,0.999999959872973,6.27286359885418E-10));
#97963=DIRECTION('center_axis',(2.06922530325559E-11,-6.27280477560887E-10,
1.));
#97964=DIRECTION('ref_axis',(-0.000283291463251395,0.999999959872973,6.27286408472859E-10));
#97965=DIRECTION('',(-6.08107091071286E-11,-6.17792785817528E-10,-1.));
#97966=DIRECTION('center_axis',(-0.445644326093311,-0.895210106411249,-3.80710740710555E-11));
#97967=DIRECTION('ref_axis',(0.895210106411249,-0.445644326093311,6.36400654396851E-12));
#97968=DIRECTION('',(-0.895210106411249,0.44564432609331,-6.36402930354052E-12));
#97969=DIRECTION('',(-1.34846924182419E-10,4.49473738228789E-10,-1.));
#97970=DIRECTION('center_axis',(-2.06924542604792E-11,6.27281310228156E-10,
-1.));
#97971=DIRECTION('ref_axis',(-0.000283291463234391,0.999999959872973,6.27287185895947E-10));
#97972=DIRECTION('center_axis',(2.06924542604792E-11,-6.27281310228156E-10,
1.));
#97973=DIRECTION('ref_axis',(-0.000283291463259899,0.999999959872973,6.27287234483388E-10));
#97974=DIRECTION('center_axis',(-7.92828734521439E-11,-6.27737611891277E-10,
1.));
#97975=DIRECTION('ref_axis',(0.000283291463234895,-0.999999959872973,-6.27715095352335E-10));
#97976=DIRECTION('center_axis',(-7.92828734521439E-11,-6.27737611891277E-10,
1.));
#97977=DIRECTION('ref_axis',(0.000283291463234895,-0.999999959872973,-6.27715095352335E-10));
#97978=DIRECTION('center_axis',(-2.07473764730903E-11,6.27506324679672E-10,
-1.));
#97979=DIRECTION('ref_axis',(-0.000283291463234657,0.999999959872973,6.27512243221587E-10));
#97980=DIRECTION('center_axis',(2.07473764730903E-11,-6.27506324679672E-10,
1.));
#97981=DIRECTION('ref_axis',(-0.000283291463240213,0.999999959872973,6.27512243221587E-10));
#97982=DIRECTION('center_axis',(0.010901723284536,0.999940565881111,-0.000130899930855188));
#97983=DIRECTION('ref_axis',(0.999928713807045,-0.0109022314785179,-0.00486915320943969));
#97984=DIRECTION('center_axis',(0.999999988373311,-0.000152490584368532,
2.84181359000435E-12));
#97985=DIRECTION('ref_axis',(2.83112251632696E-12,-7.01088492816026E-11,
-1.));
#97986=DIRECTION('',(-0.000152490584368532,-0.999999988373311,7.01084346133029E-11));
#97987=DIRECTION('center_axis',(1.96056170430337E-12,1.40942257864651E-11,
1.));
#97988=DIRECTION('ref_axis',(0.00015249058861992,0.99999998837331,-1.4094524158903E-11));
#97989=DIRECTION('',(0.999999993331141,-0.000115489041858432,-1.95893396259684E-12));
#97990=DIRECTION('center_axis',(-7.96061179215296E-11,3.9606601331954E-10,
1.));
#97991=DIRECTION('ref_axis',(0.000283291462026815,-0.999999959872973,3.96088594428925E-10));
#97992=DIRECTION('center_axis',(-2.07473144567261E-13,9.41469124882132E-14,
1.));
#97993=DIRECTION('ref_axis',(-0.000152490585209536,-0.999999988373311,9.4091401336982E-14));
#97994=DIRECTION('',(0.999999993331141,-0.000115489041858432,2.07484016120369E-13));
#97995=DIRECTION('',(-0.000152490585180958,-0.999999988373311,9.13047415451729E-14));
#97996=DIRECTION('',(-0.000152490585190664,-0.999999988373311,9.2121865691297E-14));
#97997=DIRECTION('center_axis',(2.07467595620542E-11,-6.27506741013306E-10,
1.));
#97998=DIRECTION('ref_axis',(-0.000283291460618573,0.999999959872973,6.27512598848566E-10));
#97999=DIRECTION('center_axis',(-2.07472927726826E-13,9.41469124882133E-14,
1.));
#98000=DIRECTION('ref_axis',(0.000283291462494086,-0.999999959872973,9.41794033403431E-14));
#98001=DIRECTION('center_axis',(-0.905968659695375,0.000138151107339446,
-0.423344739620132));
#98002=DIRECTION('ref_axis',(0.413645913769887,-0.212537860809361,-0.885282280260966));
#98003=DIRECTION('center_axis',(0.905951757742719,-0.00100659850890636,
0.423379734283916));
#98004=DIRECTION('ref_axis',(-0.413552937599886,0.212108905574149,0.885428585476345));
#98005=DIRECTION('center_axis',(0.913186146419092,-0.00480804852170412,
0.407514349020573));
#98006=DIRECTION('ref_axis',(0.407529812254962,0.0187288976911178,-0.912999825035422));
#98007=DIRECTION('center_axis',(-0.913441725364559,0.000139290970069067,
-0.406969525838292));
#98008=DIRECTION('ref_axis',(0.397495476143688,-0.214210802100226,-0.892250569464027));
#98009=DIRECTION('center_axis',(2.04681857400579E-11,3.98214433650068E-10,
1.));
#98010=DIRECTION('ref_axis',(0.000283291462024314,-0.999999959872973,3.98208534030205E-10));
#98011=DIRECTION('center_axis',(-2.07672542357207E-11,6.20711565479937E-10,
-1.));
#98012=DIRECTION('ref_axis',(-0.319062192216926,-0.947733779865279,-5.8164328289889E-10));
#98013=DIRECTION('center_axis',(-0.500132055237632,-0.865949148232032,-1.92087512562722E-10));
#98014=DIRECTION('ref_axis',(0.859663144299365,-0.49650155101069,0.120272557872979));
#98015=DIRECTION('center_axis',(-0.499867933979978,0.866101638711409,2.3715948649361E-10));
#98016=DIRECTION('ref_axis',(-0.860040943030512,-0.496370021881588,0.118094782647075));
#98017=DIRECTION('center_axis',(0.999999988373347,-0.000152490345806841,
-4.55534240970806E-11));
#98018=DIRECTION('ref_axis',(3.55982706346222E-5,0.233445768239326,0.972369822662095));
#98019=DIRECTION('center_axis',(-0.456841463877929,-0.790994043840431,-0.406969654262862));
#98020=DIRECTION('ref_axis',(0.000920026387096427,0.457081165783459,-0.889424511376587));
#98021=DIRECTION('center_axis',(-0.452091488542982,-0.811573037160348,-0.370084438123679));
#98022=DIRECTION('ref_axis',(0.201268076341221,0.311388739186166,-0.928723971131333));
#98023=DIRECTION('center_axis',(-0.453103983434917,-0.784522817243959,-0.423344693387094));
#98024=DIRECTION('ref_axis',(0.000904285051778163,0.474485669611632,-0.880262762816732));
#98025=DIRECTION('center_axis',(-0.499867933268678,0.866101639121934,-9.3242136234295E-11));
#98026=DIRECTION('ref_axis',(-0.860040943475769,-0.496370021151918,0.118094782471342));
#98027=DIRECTION('center_axis',(-0.500132055237597,-0.865949148232053,-1.92093452255904E-10));
#98028=DIRECTION('ref_axis',(0.859663144299387,-0.496501551010656,0.120272557872965));
#98029=DIRECTION('center_axis',(0.999999988373347,-0.000152490346065815,
-4.5515359927209E-11));
#98030=DIRECTION('ref_axis',(3.55982706580665E-5,0.233445768239326,0.972369822662095));
#98031=DIRECTION('center_axis',(0.941680693910475,-0.000143596788262659,
0.33650772665163));
#98032=DIRECTION('ref_axis',(-0.32819427675202,0.220515264686514,0.918510497897251));
#98033=DIRECTION('center_axis',(2.05239753144071E-11,3.98858807093561E-10,
1.));
#98034=DIRECTION('ref_axis',(0.000283291462023556,-0.999999959872973,3.98852987660362E-10));
#98035=DIRECTION('center_axis',(-2.05245759624106E-11,-3.98860694472702E-10,
-1.));
#98036=DIRECTION('ref_axis',(0.000152490591563772,0.99999998837331,-3.98863799119543E-10));
#98037=DIRECTION('center_axis',(-0.470713060550295,0.815586130559849,-0.336524112458212));
#98038=DIRECTION('ref_axis',(-0.879816715157269,-0.46242819842019,0.109921376609511));
#98039=DIRECTION('center_axis',(2.07489212443457E-11,3.96122940005128E-10,
1.));
#98040=DIRECTION('ref_axis',(0.000283291462026682,-0.999999959872973,3.9611702220148E-10));
#98041=DIRECTION('center_axis',(-0.470713106773277,0.815586210009292,0.336523855253278));
#98042=DIRECTION('ref_axis',(-0.000982357856293187,-0.381906741098038,0.924200344122917));
#98043=DIRECTION('center_axis',(0.941674931676184,-0.000143596630858681,
-0.336523851209187));
#98044=DIRECTION('ref_axis',(0.328270108505467,0.220509113318873,0.918484875653994));
#98045=DIRECTION('center_axis',(0.940689550637119,-0.0436828484626795,0.336444613677084));
#98046=DIRECTION('ref_axis',(-0.319297730619994,0.221225921568066,0.921470591417481));
#98047=DIRECTION('center_axis',(0.452128853929757,-0.783386000869629,-0.426480800371663));
#98048=DIRECTION('ref_axis',(0.000900540203408085,0.478543555725856,-0.87806335437746));
#98049=DIRECTION('center_axis',(-0.450310225986639,0.786879717193752,0.421949062140139));
#98050=DIRECTION('ref_axis',(0.181722945290148,-0.381913523447354,0.906156074726148));
#98051=DIRECTION('center_axis',(0.456599703098795,-0.79113246676998,-0.406971904623082));
#98052=DIRECTION('ref_axis',(0.000919333327781156,0.457859578872244,-0.889024049652856));
#98053=DIRECTION('center_axis',(-0.470961742525596,-0.815442473316877,0.33652430787108));
#98054=DIRECTION('ref_axis',(0.879820098073787,-0.461923619389196,0.111996271704984));
#98055=DIRECTION('center_axis',(-2.06926023624959E-11,6.27497748206807E-10,
-1.));
#98056=DIRECTION('ref_axis',(-0.000283291463234646,0.999999959872973,6.27503604642787E-10));
#98057=DIRECTION('',(-2.06926023624959E-11,6.27497748206807E-10,-1.));
#98058=DIRECTION('center_axis',(0.453103971302077,0.784522796029865,-0.423344745685795));
#98059=DIRECTION('ref_axis',(-0.885208049662654,0.452089937294161,-0.10964213336944));
#98060=DIRECTION('center_axis',(-0.456147741965565,-0.789181989140087,0.411243268050203));
#98061=DIRECTION('ref_axis',(0.876881710872265,-0.477367893283012,0.0565540414141101));
#98062=DIRECTION('center_axis',(0.456840963111769,0.790993177002055,-0.406971901191357));
#98063=DIRECTION('ref_axis',(-0.884169191530118,0.454007245667686,-0.110101142728942));
#98064=DIRECTION('center_axis',(2.07828411598332E-11,3.96438576411029E-10,
1.));
#98065=DIRECTION('ref_axis',(0.000283291462026336,-0.999999959872973,3.96432563303947E-10));
#98066=DIRECTION('center_axis',(2.08198068160637E-11,-6.27620261317574E-10,
1.));
#98067=DIRECTION('ref_axis',(0.000283291463234776,-0.999999959872973,-6.27626156483633E-10));
#98068=DIRECTION('center_axis',(2.08600933835484E-11,-6.2690480584493E-10,
1.));
#98069=DIRECTION('ref_axis',(0.000283291463234007,-0.999999959872973,-6.26910722910899E-10));
#98070=DIRECTION('center_axis',(2.03994776799832E-11,3.96294025373223E-10,
1.));
#98071=DIRECTION('ref_axis',(0.000283291462026442,-0.999999959872973,3.962882041384E-10));
#98072=DIRECTION('center_axis',(2.04435034439204E-11,3.96267407776207E-10,
1.));
#98073=DIRECTION('ref_axis',(0.000283291462026567,-0.999999959872973,3.9626160707801E-10));
#98074=DIRECTION('center_axis',(2.0367379007305E-11,3.95834282018725E-10,
1.));
#98075=DIRECTION('ref_axis',(0.000283291462026973,-0.999999959872973,3.95828487827769E-10));
#98076=DIRECTION('center_axis',(7.8487493635666E-5,0.999999996919857,-9.15678366464334E-11));
#98077=DIRECTION('ref_axis',(-0.00117999095307602,9.27061005126362E-8,0.999999303810429));
#98078=DIRECTION('center_axis',(7.8487493825916E-5,0.999999996919857,-9.13845110694922E-11));
#98079=DIRECTION('ref_axis',(-0.00117999095307597,9.27059173887702E-8,0.999999303810429));
#98080=DIRECTION('center_axis',(0.324976363050922,0.628049583522554,0.70706724156571));
#98081=DIRECTION('ref_axis',(-0.000572034913828412,-0.747517298681185,0.664242095134328));
#98082=DIRECTION('center_axis',(2.06809450207374E-11,-6.28131907598472E-10,
1.));
#98083=DIRECTION('ref_axis',(0.000283291463235401,-0.999999959872973,-6.28137796572238E-10));
#98084=DIRECTION('center_axis',(-2.04508387221386E-11,-3.96437882521639E-10,
-1.));
#98085=DIRECTION('ref_axis',(-0.000283291462026423,0.999999959872973,-3.96432054110931E-10));
#98086=DIRECTION('center_axis',(-2.06031691273728E-11,-3.96349369991E-10,
-1.));
#98087=DIRECTION('ref_axis',(-0.000283291462026551,0.999999959872973,-3.96343409529093E-10));
#98088=DIRECTION('center_axis',(-2.03868111628425E-11,-3.98506561083423E-10,
-1.));
#98089=DIRECTION('ref_axis',(-0.00028329146202401,0.999999959872973,-3.98500705521475E-10));
#98090=DIRECTION('center_axis',(0.606943442188261,-0.0281846640264591,0.794245102407551));
#98091=DIRECTION('ref_axis',(-0.783673056506693,0.145010329406919,0.60401038473751));
#98092=DIRECTION('center_axis',(2.07571327747597E-11,-6.27454560531149E-10,
1.));
#98093=DIRECTION('ref_axis',(0.00028329146323464,-0.999999959872973,-6.27460409893692E-10));
#98094=DIRECTION('center_axis',(0.981736041665206,0.190248112988099,1.22250126688428E-12));
#98095=DIRECTION('ref_axis',(-0.185164419102631,0.95550269073474,-0.229627406676681));
#98096=DIRECTION('center_axis',(0.766142452750448,0.642670788268401,-2.62906446613087E-10));
#98097=DIRECTION('ref_axis',(-0.631977283953863,0.753394483150224,-0.181663054375693));
#98098=DIRECTION('center_axis',(2.04819989094163E-11,3.96093990939761E-10,
1.));
#98099=DIRECTION('ref_axis',(0.000283291462026816,-0.999999959872973,3.96088134389358E-10));
#98100=DIRECTION('center_axis',(-2.0413069021577E-11,-3.9802222628893E-10,
-1.));
#98101=DIRECTION('ref_axis',(-0.000283291462024546,0.999999959872973,-3.98016372125448E-10));
#98102=DIRECTION('center_axis',(-2.05251469032747E-11,-3.98004379453809E-10,
-1.));
#98103=DIRECTION('ref_axis',(-0.00028329146202456,0.999999959872973,-3.9799857232598E-10));
#98104=DIRECTION('center_axis',(2.06868797265891E-11,-6.27047802570502E-10,
1.));
#98105=DIRECTION('ref_axis',(0.000283291463234114,-0.999999959872973,-6.27053659444275E-10));
#98106=DIRECTION('center_axis',(0.604341920800598,-0.796725073512214,6.75728084598149E-11));
#98107=DIRECTION('ref_axis',(0.788580274305412,0.598163825281258,-0.142622540649413));
#98108=DIRECTION('center_axis',(0.965886347601206,-0.258966336649385,-1.10678549658516E-11));
#98109=DIRECTION('ref_axis',(0.252290401487195,0.940986606918449,-0.22559645147372));
#98110=DIRECTION('center_axis',(-2.04713275411134E-11,-3.9565142828657E-10,
-1.));
#98111=DIRECTION('ref_axis',(-0.000283291462027361,0.999999959872973,-3.95645565528638E-10));
#98112=DIRECTION('center_axis',(0.999999988373347,-0.000152490348144096,
-5.52440153085004E-11));
#98113=DIRECTION('ref_axis',(3.55982806030827E-5,0.233445768239326,0.972369822662094));
#98114=DIRECTION('center_axis',(-0.999999988373199,0.000152491320352995,
-1.78361034709057E-10));
#98115=DIRECTION('ref_axis',(-3.55982804106404E-5,-0.233445768239326,-0.972369822662094));
#98116=DIRECTION('center_axis',(0.999999988235145,-0.000153335471092344,
-4.23589396200143E-6));
#98117=DIRECTION('ref_axis',(-4.2359919249667E-6,-6.38801409142406E-7,-0.999999999990824));
#98118=DIRECTION('center_axis',(-2.06934096594336E-11,6.27319224344447E-10,
-1.));
#98119=DIRECTION('ref_axis',(-0.000283291463234431,0.999999959872973,6.27325137244915E-10));
#98120=DIRECTION('center_axis',(2.07278261395161E-11,-3.75274672448356E-10,
1.));
#98121=DIRECTION('ref_axis',(-0.000152490709043411,-0.999999988373292,-3.75272282960879E-10));
#98122=DIRECTION('',(-2.06934096594336E-11,6.27319224344447E-10,-1.));
#98123=DIRECTION('center_axis',(-2.0403000469682E-11,-3.98245381116879E-10,
-1.));
#98124=DIRECTION('ref_axis',(-0.000283291462024285,0.999999959872973,-3.98239558330062E-10));
#98125=DIRECTION('center_axis',(2.04052720900738E-11,2.40024056186172E-10,
1.));
#98126=DIRECTION('ref_axis',(-0.000152490736738045,-0.999999988373288,2.40013965321401E-10));
#98127=DIRECTION('',(-2.0403000469682E-11,-3.9824538111688E-10,-1.));
#98128=DIRECTION('center_axis',(-2.03002120321982E-11,-3.98198363171787E-10,
-1.));
#98129=DIRECTION('ref_axis',(-0.000283291462024327,0.999999959872973,-3.98192558885928E-10));
#98130=DIRECTION('center_axis',(2.02658985513221E-11,2.39100600429865E-10,
1.));
#98131=DIRECTION('ref_axis',(-0.000152490736686507,-0.999999988373288,2.39104970218938E-10));
#98132=DIRECTION('',(-2.03002120321982E-11,-3.98198363171787E-10,-1.));
#98133=DIRECTION('center_axis',(0.539377357584597,-0.842064169838058,-1.40172040641318E-11));
#98134=DIRECTION('ref_axis',(0.835202993853214,0.534982487094437,-0.127395830233484));
#98135=DIRECTION('center_axis',(-7.96061179215296E-11,3.9606601331954E-10,
1.));
#98136=DIRECTION('ref_axis',(0.000283291462026815,-0.999999959872973,3.96088594428925E-10));
#98137=DIRECTION('center_axis',(-2.07467595620542E-11,6.27506741013306E-10,
-1.));
#98138=DIRECTION('ref_axis',(-0.000283291463234657,0.999999959872973,6.2751264330196E-10));
#98139=DIRECTION('center_axis',(2.0734895788202E-11,-6.2109042908709E-10,
1.));
#98140=DIRECTION('ref_axis',(0.00016299765679191,0.999999986715882,6.21087088201356E-10));
#98141=DIRECTION('center_axis',(2.34884566224086E-11,-6.14326312042834E-10,
1.));
#98142=DIRECTION('ref_axis',(0.000283291463219098,-0.999999959872973,-6.14333005519035E-10));
#98143=DIRECTION('center_axis',(-3.62817279258437E-10,-4.44894898699033E-10,
1.));
#98144=DIRECTION('ref_axis',(0.000283291463019037,-0.999999959872973,-4.44792138934621E-10));
#98145=DIRECTION('center_axis',(-2.0415662650014E-11,-3.96409877145842E-10,
-1.));
#98146=DIRECTION('ref_axis',(0.99999999187152,-0.000127502781900139,-2.03651259934024E-11));
#98147=DIRECTION('center_axis',(-1.65272240337801E-11,5.94479132587373E-10,
-1.));
#98148=DIRECTION('ref_axis',(-3.9648284655414E-12,-1.,-5.94479132587373E-10));
#98149=DIRECTION('center_axis',(7.35666697287806E-5,0.482432425192381,-0.875933187926421));
#98150=DIRECTION('ref_axis',(-0.999999994120599,0.000105273456166952,-2.60057968411624E-5));
#98151=DIRECTION('center_axis',(2.46078960160212E-12,8.38495939348149E-14,
1.));
#98152=DIRECTION('ref_axis',(-0.000152490584419057,-0.999999988373311,8.41687830543947E-14));
#98153=DIRECTION('',(-0.999999993331141,0.000115489041858432,2.4607799014822E-12));
#98154=DIRECTION('',(0.000152489141071433,0.999999988373531,-8.30724378175773E-14));
#98155=DIRECTION('center_axis',(-0.000152490550275501,-0.999999988373316,
1.88248028276661E-11));
#98156=DIRECTION('ref_axis',(-0.707106781571353,0.000107827116790148,0.707106772580433));
#98157=DIRECTION('center_axis',(-0.000115489041858432,-0.999999993331141,
3.30410421245375E-11));
#98158=DIRECTION('ref_axis',(0.999999297141534,-0.000115488961417172,0.00117999099070692));
#98159=DIRECTION('',(-0.000152490585015127,-0.999999988373311,-1.80051529241609E-13));
#98160=DIRECTION('center_axis',(0.999999988373311,-0.000152490585013976,
4.31681600188139E-13));
#98161=DIRECTION('ref_axis',(-0.000152490585013976,-0.999999988373311,-1.8401946633162E-13));
#98162=DIRECTION('',(4.26643149758334E-13,-3.30410916174925E-11,-1.));
#98163=DIRECTION('',(-0.000152490580866143,-0.999999988373311,-1.3873346915716E-12));
#98164=DIRECTION('center_axis',(-8.60436711030282E-11,4.05356304078452E-12,
1.));
#98165=DIRECTION('ref_axis',(0.000152490580862697,0.999999988373311,-4.04041383683662E-12));
#98166=DIRECTION('',(0.999999993331141,-0.000115489041858432,8.60441386713268E-11));
#98167=DIRECTION('',(0.000152490580866293,0.999999988373311,-3.22160076393629E-12));
#98168=DIRECTION('center_axis',(0.999999988373311,-0.000152490586013605,
7.33341989564429E-12));
#98169=DIRECTION('ref_axis',(7.32358550431349E-12,-6.44911901659384E-11,
-1.));
#98170=DIRECTION('',(-7.32838140387937E-12,3.30418886926359E-11,1.));
#98171=DIRECTION('center_axis',(-0.000115489041858432,-0.999999993331141,
3.30410421245375E-11));
#98172=DIRECTION('ref_axis',(0.,-3.30410423448836E-11,-1.));
#98173=DIRECTION('center_axis',(0.8305606953449,0.556928120450204,8.90248430529539E-11));
#98174=DIRECTION('ref_axis',(0.393807647893725,-0.587295095936794,0.707106785958814));
#98175=DIRECTION('',(0.830560695327579,0.556928120476035,7.37939664929854E-11));
#98176=DIRECTION('center_axis',(-0.83056069515364,-0.556928120735434,2.20635038017392E-10));
#98177=DIRECTION('ref_axis',(0.546102932309181,-0.814416823560488,0.196206077441448));
#98178=DIRECTION('',(-0.830560696704622,-0.556928118422416,3.3408553701264E-11));
#98179=DIRECTION('center_axis',(0.83056026972248,0.556928755190933,-1.25173987564065E-8));
#98180=DIRECTION('ref_axis',(-0.54610356711872,0.814416420985562,-0.196205981583839));
#98181=DIRECTION('center_axis',(4.02877731177829E-12,3.89746901420922E-10,
1.));
#98182=DIRECTION('ref_axis',(-9.66338120638172E-13,-1.,3.8974334870724E-10));
#98183=DIRECTION('center_axis',(2.04256620298104E-11,3.96099486543733E-10,
1.));
#98184=DIRECTION('ref_axis',(0.796702710769162,0.604371401253459,-2.55664291269615E-10));
#98185=DIRECTION('center_axis',(0.604371401060402,-0.796702710915613,-2.08448425187413E-10));
#98186=DIRECTION('ref_axis',(8.18347542203689E-10,3.59152083356347E-10,
1.));
#98187=DIRECTION('center_axis',(2.01897903777393E-11,3.96003563274405E-10,
1.));
#98188=DIRECTION('ref_axis',(0.000283291462026228,-0.999999959872973,3.95997736955385E-10));
#98189=DIRECTION('center_axis',(0.846338896245418,0.532644790364167,-2.26603874553533E-10));
#98190=DIRECTION('ref_axis',(-0.52191088251584,0.829283395224174,-0.199745040281362));
#98191=DIRECTION('center_axis',(-1.81273919486191E-11,-3.98428984249577E-10,
-1.));
#98192=DIRECTION('ref_axis',(-0.532644817309276,0.846338879287468,-3.27575681607015E-10));
#98193=DIRECTION('center_axis',(2.04811729642013E-11,3.95883659187746E-10,
1.));
#98194=DIRECTION('ref_axis',(-0.0937787248483612,0.995593064844174,-3.9221825141918E-10));
#98195=DIRECTION('center_axis',(0.0965756263516184,-0.443350768552197,0.89113031842653));
#98196=DIRECTION('ref_axis',(-0.492299892542513,0.756853869114968,0.42989886788445));
#98197=DIRECTION('center_axis',(-0.153788775447565,0.199604944482067,-0.967732855019736));
#98198=DIRECTION('ref_axis',(0.796467569734659,0.604678414794023,-0.0018506872111647));
#98199=DIRECTION('center_axis',(2.66725840632892E-11,2.02206307253761E-11,
1.));
#98200=DIRECTION('ref_axis',(-0.000115489033163759,-0.999999993331142,2.02236491442243E-11));
#98201=DIRECTION('center_axis',(3.73074145872338E-6,-5.52092635411339E-6,
-0.999999999977801));
#98202=DIRECTION('ref_axis',(-0.551278935265513,0.834321002665118,-6.66290399452523E-6));
#98203=DIRECTION('',(0.604371400532377,-0.796702711316168,5.42363665090306E-11));
#98204=DIRECTION('',(-0.604371400995206,0.79670271096507,1.8151165903646E-10));
#98205=DIRECTION('center_axis',(4.60524773883604E-9,1.59557203009925E-8,
1.));
#98206=DIRECTION('ref_axis',(-1.10562581315522E-9,-1.,1.59557203009926E-8));
#98207=DIRECTION('center_axis',(0.604371400291615,-0.796702711498808,1.70184588643707E-10));
#98208=DIRECTION('ref_axis',(4.31815647368692E-10,5.41182585130726E-10,
1.));
#98209=DIRECTION('center_axis',(2.0481190311436E-11,3.95880356274247E-10,
1.));
#98210=DIRECTION('ref_axis',(-0.796702710219157,-0.604371401978493,2.5557616726826E-10));
#98211=DIRECTION('center_axis',(0.556928120469401,-0.830560695332027,-8.82489914477702E-11));
#98212=DIRECTION('ref_axis',(-0.830560695332027,-0.556928120469401,-7.60951544831467E-11));
#98213=DIRECTION('',(-0.830560695106128,-0.556928120806291,4.11100664621245E-11));
#98214=DIRECTION('',(8.78830910822081E-12,3.95979746770081E-10,1.));
#98215=DIRECTION('',(-5.83054848846132E-11,-3.93521268904351E-10,-1.));
#98216=DIRECTION('center_axis',(-2.04272057168636E-11,-3.96111171641067E-10,
-1.));
#98217=DIRECTION('ref_axis',(-0.000283291462026835,0.999999959872973,-3.96105335153871E-10));
#98218=DIRECTION('center_axis',(-2.04256620298104E-11,-3.96099486543733E-10,
-1.));
#98219=DIRECTION('ref_axis',(0.796702710658107,0.604371401399855,-2.55664377974981E-10));
#98220=DIRECTION('',(2.60762522685809E-13,3.11290904164707E-11,1.));
#98221=DIRECTION('center_axis',(-0.604371401060421,0.796702710915599,2.08265571455257E-10));
#98222=DIRECTION('ref_axis',(-0.788557349315664,-0.598192404170936,0.142629430456867));
#98223=DIRECTION('',(-0.604371400646673,0.796702711229464,1.23896271020385E-11));
#98224=DIRECTION('center_axis',(-0.60437140106251,0.796702710914014,1.89343929424268E-10));
#98225=DIRECTION('ref_axis',(-0.788557349315723,-0.598192404170851,0.142629430456897));
#98226=DIRECTION('',(0.60437140064672,-0.796702711229428,-1.19851151225703E-11));
#98227=DIRECTION('',(-0.604371055065639,0.796702973383962,3.05367120478905E-11));
#98228=DIRECTION('center_axis',(-0.604370526806999,0.796703374111685,2.46729238811971E-6));
#98229=DIRECTION('ref_axis',(-0.796703372076973,-0.604370525036564,-7.34044129685299E-5));
#98230=DIRECTION('center_axis',(0.916166228362389,0.40079850549651,-1.5076427606342E-10));
#98231=DIRECTION('ref_axis',(-0.391400428560912,0.894683611500489,-0.215283394238331));
#98232=DIRECTION('',(0.916162732425991,0.400806496596228,-6.68472205367365E-9));
#98233=DIRECTION('center_axis',(0.809084871738635,0.587691815770542,4.51960691094655E-12));
#98234=DIRECTION('ref_axis',(-0.587691815770542,0.809084871738635,7.24649629685477E-10));
#98235=DIRECTION('center_axis',(-0.447658745763333,-0.289800347336449,0.84594172732244));
#98236=DIRECTION('ref_axis',(-0.54345512707081,0.839438219660028,-1.5311856077408E-5));
#98237=DIRECTION('center_axis',(0.24688319133339,0.296329344296642,-0.922625389606076));
#98238=DIRECTION('ref_axis',(-0.0508705505096901,0.954747723032199,0.293034080706789));
#98239=DIRECTION('center_axis',(-0.420005057394402,-0.274305844109062,0.865073439455137));
#98240=DIRECTION('ref_axis',(-0.42067642821042,-0.785781780393028,-0.453407472755453));
#98241=DIRECTION('center_axis',(-0.551278916524111,0.834321015075133,-3.95492598685863E-8));
#98242=DIRECTION('ref_axis',(-0.764931455709769,-0.50542963764358,0.399275280298209));
#98243=DIRECTION('center_axis',(2.04812237048629E-11,3.96305710470557E-10,
1.));
#98244=DIRECTION('ref_axis',(-0.551278934117403,0.834321003450339,-3.19355305794655E-10));
#98245=DIRECTION('center_axis',(2.04811898777552E-11,3.96096322408113E-10,
1.));
#98246=DIRECTION('ref_axis',(-0.567542823775833,0.823343879056955,-3.14499504930039E-10));
#98247=DIRECTION('center_axis',(-0.604371400291615,0.796702711498808,-1.70184588643707E-10));
#98248=DIRECTION('ref_axis',(-6.24031205261953E-10,-2.59773175192443E-10,
1.));
#98249=DIRECTION('center_axis',(-0.823343881225502,-0.567542820629886,2.51150017449575E-10));
#98250=DIRECTION('ref_axis',(0.55669469992381,-0.807606330629584,0.19458423832304));
#98251=DIRECTION('center_axis',(0.604371400291533,-0.79670271149887,1.70588793091397E-10));
#98252=DIRECTION('ref_axis',(-0.563353886615021,-0.427355112865154,0.707106785389422));
#98253=DIRECTION('',(0.604371400536248,-0.796702711313231,4.31312230375625E-11));
#98254=DIRECTION('center_axis',(-2.05523666661767E-11,-3.95984467438382E-10,
-1.));
#98255=DIRECTION('ref_axis',(-0.000283291462026904,0.999999959872973,-3.95978553351723E-10));
#98256=DIRECTION('center_axis',(-1.41270902333061E-9,-1.22049106932032E-9,
-1.));
#98257=DIRECTION('ref_axis',(0.781299810864375,-0.624155914450301,-3.41944715556692E-10));
#98258=DIRECTION('',(-3.56096901965586E-12,-1.00329415886335E-10,-1.));
#98259=DIRECTION('center_axis',(-1.43051023088724E-9,7.55034285093714E-10,
1.));
#98260=DIRECTION('ref_axis',(0.832013619160074,0.554755205051882,7.71423966015912E-10));
#98261=DIRECTION('',(1.94807421582954E-11,-6.3427773255853E-10,1.));
#98262=DIRECTION('center_axis',(7.92741356499954E-11,6.27595059254915E-10,
-1.));
#98263=DIRECTION('ref_axis',(-0.344463810794486,-0.938799596853845,-6.1649302611288E-10));
#98264=DIRECTION('center_axis',(-2.00302099797982E-9,-3.0757188740349E-9,
-1.));
#98265=DIRECTION('ref_axis',(-0.83201354283753,-0.554755319519282,3.37278633539893E-9));
#98266=DIRECTION('',(-4.1450106263996E-11,7.21755419874626E-10,-1.));
#98267=DIRECTION('center_axis',(5.13575701931168E-10,1.77453424177187E-9,
1.));
#98268=DIRECTION('ref_axis',(0.275771562924654,-0.961223202530034,1.56397589675135E-9));
#98269=DIRECTION('',(-1.05394067084763E-11,8.75925110221942E-11,1.));
#98270=DIRECTION('center_axis',(2.63898080905128E-11,-1.83119353014405E-11,
1.));
#98271=DIRECTION('ref_axis',(-0.000115489038420958,-0.999999993331141,-1.83089307603801E-11));
#98272=DIRECTION('center_axis',(-1.99348528136245E-11,-3.9682929164897E-10,
-1.));
#98273=DIRECTION('ref_axis',(-0.421052914377864,0.907036076070796,-3.51545301668528E-10));
#98274=DIRECTION('center_axis',(3.4326203554938E-11,-6.62075672064333E-10,
1.));
#98275=DIRECTION('ref_axis',(-0.421052977385695,0.907036046822088,6.14968873375606E-10));
#98276=DIRECTION('',(0.587691810747931,-0.80908487538689,-3.04031799736038E-11));
#98277=DIRECTION('center_axis',(2.06481229516079E-7,-3.90032628500014E-7,
0.999999999999903));
#98278=DIRECTION('ref_axis',(-0.496039274689627,0.868300085203954,4.41088163335609E-7));
#98279=DIRECTION('center_axis',(2.06461497204158E-11,3.95691229782002E-10,
1.));
#98280=DIRECTION('ref_axis',(-0.539983424631792,0.841675650784149,-3.21896435160399E-10));
#98281=DIRECTION('center_axis',(0.796702711229469,0.604371400646666,-1.91552884665214E-11));
#98282=DIRECTION('ref_axis',(0.604371400646667,-0.796702711229469,-1.24492777198171E-11));
#98283=DIRECTION('',(4.10957486096652E-11,4.04492261907308E-10,1.));
#98284=DIRECTION('',(0.604371400647012,-0.796702711229207,-9.43902733752111E-12));
#98285=DIRECTION('center_axis',(0.587602130731362,-0.809150008317348,4.13341147420532E-9));
#98286=DIRECTION('ref_axis',(0.809150008317348,0.587602130731362,-5.63076842097221E-10));
#98287=DIRECTION('center_axis',(-0.587602130731362,0.809150008317348,-4.13341147420532E-9));
#98288=DIRECTION('ref_axis',(-0.80132591563389,-0.58192029910805,0.138728304320007));
#98289=DIRECTION('center_axis',(-0.575002727004392,0.817680540443445,-0.0277560393000984));
#98290=DIRECTION('ref_axis',(-0.373260911420007,-0.231990507443799,0.898252022798654));
#98291=DIRECTION('',(-0.808956395788689,-0.587324410129637,0.0252900569087284));
#98292=DIRECTION('center_axis',(-2.03143569674213E-11,-3.96528726520628E-10,
-1.));
#98293=DIRECTION('ref_axis',(-0.000283291462026304,0.999999959872973,-3.96522892552804E-10));
#98294=DIRECTION('',(-2.1702067781737E-11,-3.1688617951886E-10,-1.));
#98295=DIRECTION('',(-3.50725486430894E-6,-2.28125409415525E-6,-0.999999999991248));
#98296=DIRECTION('center_axis',(-0.545962855185512,0.837809374953903,0.000109530970153759));
#98297=DIRECTION('ref_axis',(-0.00420554761155857,-0.00260983371116839,
-0.999987750993624));
#98298=DIRECTION('center_axis',(-2.03146570745827E-11,-3.96528032631238E-10,
-1.));
#98299=DIRECTION('ref_axis',(-0.565314489141982,0.824875462337279,-3.1560203137309E-10));
#98300=DIRECTION('',(2.62426392026943E-6,1.78514322149437E-6,-0.999999999994963));
#98301=DIRECTION('center_axis',(2.03146570745827E-11,3.96528032631238E-10,
1.));
#98302=DIRECTION('ref_axis',(-0.565314489142307,0.824875462337056,-3.15602074953732E-10));
#98303=DIRECTION('center_axis',(-1.98755727588012E-11,-3.97109012340024E-10,
-1.));
#98304=DIRECTION('ref_axis',(-0.000283291462025619,0.999999959872973,-3.97103356411787E-10));
#98305=DIRECTION('center_axis',(-7.92828675974522E-11,-6.2817598345255E-10,
1.));
#98306=DIRECTION('ref_axis',(-0.000115489031074944,-0.999999993331142,-6.28185156869999E-10));
#98307=DIRECTION('center_axis',(-7.92828675974522E-11,-6.2817598345255E-10,
1.));
#98308=DIRECTION('ref_axis',(-0.000115489031090973,-0.999999993331142,-6.28185196887897E-10));
#98309=DIRECTION('center_axis',(-7.92828675974522E-11,-6.2817598345255E-10,
1.));
#98310=DIRECTION('ref_axis',(-0.000115489031447417,-0.999999993331142,-6.28185156870482E-10));
#98311=DIRECTION('center_axis',(2.05218945135976E-11,3.9603759161011E-10,
1.));
#98312=DIRECTION('ref_axis',(0.000283291462026873,-0.999999959872973,3.96031751739741E-10));
#98313=DIRECTION('',(6.58696434896466E-11,6.39694910375965E-10,-1.));
#98314=DIRECTION('center_axis',(-1.47958856971941E-9,4.05224048760644E-10,
1.));
#98315=DIRECTION('ref_axis',(-0.211842433103445,0.977303833788046,-7.0946661736687E-10));
#98316=DIRECTION('',(-2.69611617753629E-11,2.69356092985618E-12,1.));
#98317=DIRECTION('center_axis',(-0.823343881228307,-0.567542820625817,2.30751001639717E-10));
#98318=DIRECTION('ref_axis',(0.55669469991642,-0.807606330634398,0.194584238324204));
#98319=DIRECTION('center_axis',(-0.604371401061347,0.796702710914897,1.98653843375141E-10));
#98320=DIRECTION('ref_axis',(1.38773363674002E-7,1.05521551380319E-7,-0.999999999999985));
#98321=DIRECTION('center_axis',(0.796702711313294,0.604371400536166,1.98301652876154E-11));
#98322=DIRECTION('ref_axis',(-0.604371400536166,0.796702711313294,-4.31666855038593E-11));
#98323=DIRECTION('',(0.604371401093587,-0.796702710890439,-1.13019709147011E-10));
#98324=DIRECTION('',(2.69724584334163E-11,-2.73747247092615E-12,-1.));
#98325=DIRECTION('center_axis',(0.56335388960391,0.427355116532508,-0.707106780791722));
#98326=DIRECTION('ref_axis',(0.401748054006258,-0.889537047895454,-0.217536988863105));
#98327=DIRECTION('center_axis',(0.796702711269452,0.60437140059396,7.73825448164277E-12));
#98328=DIRECTION('ref_axis',(0.578668797708498,-0.76282067551598,0.288525630688064));
#98329=DIRECTION('center_axis',(0.604371400291585,-0.796702711498831,1.70263469989607E-10));
#98330=DIRECTION('ref_axis',(0.796702711498831,0.604371400291585,4.46729459038076E-12));
#98331=DIRECTION('center_axis',(-0.374298867690161,0.927308124415921,6.17178812706915E-6));
#98332=DIRECTION('ref_axis',(0.927307373846681,0.374298556245432,0.00127483416834318));
#98333=DIRECTION('center_axis',(-0.587896723834029,0.808935964804817,-0.000216680675261011));
#98334=DIRECTION('ref_axis',(-0.478705584630222,-0.348116667345822,-0.806012251246763));
#98335=DIRECTION('center_axis',(0.927308064227023,0.37429901685621,-7.25263743506233E-8));
#98336=DIRECTION('ref_axis',(-0.365318264421648,0.905058633765363,-0.217741670625376));
#98337=DIRECTION('center_axis',(2.38197312818315E-6,-4.60558235819974E-5,
-0.999999998936594));
#98338=DIRECTION('ref_axis',(-0.00028328928726265,0.999999958812989,-4.60564965659555E-5));
#98339=DIRECTION('center_axis',(-2.38877767492801E-5,-3.28835796368221E-5,
-0.999999999174022));
#98340=DIRECTION('ref_axis',(0.809084920227092,0.587691747744592,-3.8652648322434E-5));
#98341=DIRECTION('center_axis',(0.587691816322854,-0.809084871337454,-2.8532007312343E-10));
#98342=DIRECTION('ref_axis',(-0.572109398111723,-0.415560868117101,0.707106782234482));
#98343=DIRECTION('center_axis',(-0.415560864926006,0.57210939448506,-0.707106787044141));
#98344=DIRECTION('ref_axis',(0.415560872213709,-0.572109403671071,-0.707106775328954));
#98345=DIRECTION('',(-0.587691815783334,0.809084871729343,1.96468619151346E-12));
#98346=DIRECTION('center_axis',(0.58769181632299,-0.809084871337356,-2.85485191042767E-10));
#98347=DIRECTION('ref_axis',(-3.50988633743244E-10,-6.07795792574843E-10,
1.));
#98348=DIRECTION('center_axis',(-0.13013551480544,-0.366275570362979,-0.921361467797302));
#98349=DIRECTION('ref_axis',(0.510557004532323,-0.821346686438993,0.254403549107845));
#98350=DIRECTION('',(-0.587691983669694,0.809084749782357,-7.02826685738955E-13));
#98351=DIRECTION('center_axis',(-2.24849221273221E-11,6.26343144016772E-10,
-1.));
#98352=DIRECTION('ref_axis',(-0.000283291463232801,0.999999959872973,6.2634949079786E-10));
#98353=DIRECTION('center_axis',(1.99000432018342E-11,-6.28306490169095E-10,
1.));
#98354=DIRECTION('ref_axis',(-0.71440829365056,-0.699729083262441,-4.25432848501536E-10));
#98355=DIRECTION('center_axis',(0.832013636060144,0.554755179705406,-5.77248804312092E-11));
#98356=DIRECTION('ref_axis',(-0.554755179705406,0.832013636060144,7.47922557220448E-12));
#98357=DIRECTION('',(-0.554755179705415,0.832013636060139,1.34120492489842E-12));
#98358=DIRECTION('',(0.55475517970534,-0.832013636060189,-6.95665747230123E-12));
#98359=DIRECTION('center_axis',(2.06930549084827E-11,-6.27740637249019E-10,
1.));
#98360=DIRECTION('ref_axis',(0.00028329146323493,-0.999999959872973,-6.2774652090311E-10));
#98361=DIRECTION('',(1.43737334534766E-11,3.50252413738872E-10,1.));
#98362=DIRECTION('center_axis',(1.04582086263641E-10,-4.86390566711847E-10,
1.));
#98363=DIRECTION('ref_axis',(-0.917504326509487,0.397725798555202,2.89408589443159E-10));
#98364=DIRECTION('center_axis',(1.46777545846632E-10,-4.19203755042119E-10,
1.));
#98365=DIRECTION('ref_axis',(-0.917504330428073,0.397725789515507,3.01390060802453E-10));
#98366=DIRECTION('center_axis',(2.06994764211099E-11,-6.27729229707441E-10,
1.));
#98367=DIRECTION('ref_axis',(0.000283291463234917,-0.999999959872973,-6.27735159655277E-10));
#98368=DIRECTION('center_axis',(-2.06636578507779E-11,-6.35481445243613E-10,
1.));
#98369=DIRECTION('ref_axis',(-0.27577196847627,0.961223086178606,6.05133831452645E-10));
#98370=DIRECTION('',(1.12998127521635E-11,-4.12579517217182E-10,-1.));
#98371=DIRECTION('center_axis',(-1.13692711495306E-10,6.14572559509696E-10,
-1.));
#98372=DIRECTION('ref_axis',(-0.0136804183491431,0.999906418698166,6.16069306194298E-10));
#98373=DIRECTION('center_axis',(0.832013636060434,0.554755179704972,2.80160755705694E-11));
#98374=DIRECTION('ref_axis',(0.554755179704972,-0.832013636060434,-1.81080150873925E-11));
#98375=DIRECTION('',(-0.554755179704998,0.832013636060416,1.05407904626986E-11));
#98376=DIRECTION('',(4.10236305084825E-7,-6.15563734429614E-7,0.999999999999726));
#98377=DIRECTION('',(-0.55475517969942,0.832013636064136,1.56109081217437E-11));
#98378=DIRECTION('center_axis',(-2.29170282742578E-7,-1.16643788269921E-6,
-0.999999999999293));
#98379=DIRECTION('ref_axis',(0.809083586606434,0.58769358502821,-8.70925909775035E-7));
#98380=DIRECTION('center_axis',(-0.578345074270299,0.815791867093347,-0.000777593488528211));
#98381=DIRECTION('ref_axis',(-0.792000695021544,-0.561249603258811,0.24027855070151));
#98382=DIRECTION('center_axis',(0.837756901469658,0.546043381092512,-2.23964139928201E-6));
#98383=DIRECTION('ref_axis',(-0.546043381076282,0.837756901466332,5.32100251748912E-6));
#98384=DIRECTION('center_axis',(-2.1589513813855E-11,-3.93715587909682E-10,
-1.));
#98385=DIRECTION('ref_axis',(-0.000283291462029624,0.999999959872973,-3.93709464822769E-10));
#98386=DIRECTION('center_axis',(7.9393923510182E-11,6.27737750669155E-10,
-1.));
#98387=DIRECTION('ref_axis',(-0.000115489033340463,-0.999999993331142,-6.27746896381358E-10));
#98388=DIRECTION('center_axis',(0.907036076067906,0.42105291438409,-1.76600498114077E-10));
#98389=DIRECTION('ref_axis',(-0.411366408569449,0.886169315709684,-0.21326420654977));
#98390=DIRECTION('center_axis',(2.04921800014968E-11,3.96034927074851E-10,
1.));
#98391=DIRECTION('ref_axis',(0.000283291462026879,-0.999999959872973,3.96029019989518E-10));
#98392=DIRECTION('center_axis',(-2.04256787265239E-11,-3.96096266896961E-10,
-1.));
#98393=DIRECTION('ref_axis',(-0.449744006345592,-0.893157505010296,3.62962636435234E-10));
#98394=DIRECTION('',(-7.94938972981107E-11,-6.2376834364386E-10,1.));
#98395=DIRECTION('center_axis',(-0.622101736960673,0.0715774307144464,-0.77965768147491));
#98396=DIRECTION('ref_axis',(-0.371540480947327,0.849554508107659,0.374452678948065));
#98397=DIRECTION('center_axis',(0.662587803600919,0.28996764399307,0.690576692306089));
#98398=DIRECTION('ref_axis',(-0.684077898556828,0.609731508850332,0.400331007818745));
#98399=DIRECTION('center_axis',(0.58769181562291,-0.80908487184587,1.61787389041379E-10));
#98400=DIRECTION('ref_axis',(-0.576051055555531,-0.418423953280649,0.702201236622631));
#98401=DIRECTION('',(-0.587697887331358,0.809079981233299,-0.000881585947473174));
#98402=DIRECTION('center_axis',(0.808377591767755,0.588664303753914,-8.13245606696156E-5));
#98403=DIRECTION('ref_axis',(0.50976432971176,-0.700098037409841,-0.500003066159008));
#98404=DIRECTION('center_axis',(0.809147933356456,0.587604987937186,-9.81408274869366E-6));
#98405=DIRECTION('ref_axis',(0.576741192558715,-0.794184996818797,0.191415223098581));
#98406=DIRECTION('center_axis',(0.809112150810302,0.587654254002531,-7.18599738172288E-5));
#98407=DIRECTION('ref_axis',(0.576802177736569,-0.794147058824619,0.191388862577105));
#98408=DIRECTION('center_axis',(0.808893369573923,0.58795536585555,-6.64906795634912E-5));
#98409=DIRECTION('ref_axis',(-0.0379949811817199,0.0523853364573371,0.997903882109521));
#98410=DIRECTION('center_axis',(-0.587691815616582,0.809084871850466,-1.0325593158278E-10));
#98411=DIRECTION('ref_axis',(-0.801261408582188,-0.58200911716697,0.138728305155843));
#98412=DIRECTION('',(0.588621116937241,-0.808409042931663,1.36651639462415E-6));
#98413=DIRECTION('center_axis',(0.587691816320945,-0.809084871338841,-2.94040014559016E-10));
#98414=DIRECTION('ref_axis',(-0.572096846139902,-0.415551750795943,0.707122295679611));
#98415=DIRECTION('center_axis',(-0.587691815611981,0.809084871853809,-6.4181437942068E-11));
#98416=DIRECTION('ref_axis',(3.73043074864764E-8,2.71759100113258E-8,0.999999999999999));
#98417=DIRECTION('center_axis',(2.0804668968491E-11,-6.27861651558703E-10,
1.));
#98418=DIRECTION('ref_axis',(0.181880586057942,0.983320625439749,6.13605317739204E-10));
#98419=DIRECTION('',(-1.72027758704729E-11,-2.89215762450112E-12,-1.));
#98420=DIRECTION('center_axis',(0.919488507749155,0.393116883531135,8.96085868007379E-9));
#98421=DIRECTION('ref_axis',(-0.383835227886497,0.897779000678964,-0.216017091391404));
#98422=DIRECTION('center_axis',(-2.0748186805794E-11,6.27722346324688E-10,
-1.));
#98423=DIRECTION('ref_axis',(-0.373921028347732,0.927460546093134,5.89945895623301E-10));
#98424=DIRECTION('center_axis',(2.38220925311765E-6,-5.70808631941699E-6,
0.999999999980872));
#98425=DIRECTION('ref_axis',(-0.393120378568383,0.919487013456959,6.18500624602278E-6));
#98426=DIRECTION('center_axis',(-2.06787998183189E-11,6.27535995390005E-10,
-1.));
#98427=DIRECTION('ref_axis',(-0.000283291463234691,0.999999959872973,6.27541837666318E-10));
#98428=DIRECTION('',(-1.19480667497701E-5,1.64504803715493E-5,-0.999999999793313));
#98429=DIRECTION('center_axis',(2.07481193684189E-11,-6.27493446092586E-10,
1.));
#98430=DIRECTION('ref_axis',(-0.809084872088874,-0.587691815288362,-3.51985766778754E-10));
#98431=DIRECTION('',(6.48206557873898E-12,2.2003376898283E-11,-1.));
#98432=DIRECTION('center_axis',(-0.000130113258822044,8.41950493889743E-5,
-0.999999987990867));
#98433=DIRECTION('ref_axis',(-0.977819456070363,-0.209449514966513,0.000109592665043143));
#98434=DIRECTION('center_axis',(-0.916166228354492,-0.40079850551456,6.33547658779321E-11));
#98435=DIRECTION('ref_axis',(0.391400428561303,-0.894683611500329,0.215283394238284));
#98436=DIRECTION('',(-0.916166228633416,-0.400798504876981,-2.6001281128174E-11));
#98437=DIRECTION('center_axis',(7.9282800160077E-11,6.28176066719277E-10,
-1.));
#98438=DIRECTION('ref_axis',(-0.000283291463235414,0.999999959872973,6.28153622792002E-10));
#98439=DIRECTION('',(-6.61011401170697E-11,-6.39974437888213E-10,1.));
#98440=DIRECTION('',(3.48354895649274E-5,1.55679101247197E-5,-0.999999999272064));
#98441=DIRECTION('center_axis',(2.05367012458268E-11,3.96528088142389E-10,
1.));
#98442=DIRECTION('ref_axis',(-0.570796434035038,0.821091609318281,-3.13863596196259E-10));
#98443=DIRECTION('center_axis',(-2.24165065849935E-11,-3.93195115355738E-10,
-1.));
#98444=DIRECTION('ref_axis',(-0.000283291462030238,0.999999959872973,-3.93188748838055E-10));
#98445=DIRECTION('center_axis',(2.05149653775133E-11,3.9653985650645E-10,
1.));
#98446=DIRECTION('ref_axis',(-0.56754281035035,0.823343888311334,-3.1484556599197E-10));
#98447=DIRECTION('center_axis',(-0.604371401061315,0.79670271091492,1.98586508348697E-10));
#98448=DIRECTION('ref_axis',(-0.788557349315835,-0.598192404170728,0.142629430456793));
#98449=DIRECTION('',(0.604371398796423,-0.796702712633047,-3.14781256616214E-11));
#98450=DIRECTION('center_axis',(-0.981120110471317,0.190749983192642,0.0319025506935873));
#98451=DIRECTION('ref_axis',(-0.191007816458719,-0.981574681666018,-0.00521136871922014));
#98452=DIRECTION('center_axis',(-0.412816363050679,0.595761857951882,-0.688948807247195));
#98453=DIRECTION('ref_axis',(0.412701435291221,-0.551953416487626,-0.724586055162673));
#98454=DIRECTION('center_axis',(-0.830560695344751,-0.556928120450426,-8.82301731675028E-11));
#98455=DIRECTION('ref_axis',(0.546102931973734,-0.814416823773215,0.19620607749211));
#98456=DIRECTION('',(0.830560697963855,0.556928116544491,8.41259006900685E-11));
#98457=DIRECTION('center_axis',(-0.604371400291379,0.796702711498987,-1.70340797023272E-10));
#98458=DIRECTION('ref_axis',(0.563353889782548,0.427355115268059,-0.707106781413597));
#98459=DIRECTION('center_axis',(0.604371400920991,-0.796702711021369,2.93911533999491E-10));
#98460=DIRECTION('ref_axis',(0.788557349468929,0.598192403979878,-0.142629430410806));
#98461=DIRECTION('',(-0.604371401931389,0.79670271025489,-2.18477350100166E-9));
#98462=DIRECTION('center_axis',(2.03528847421419E-11,3.95977084455268E-10,
1.));
#98463=DIRECTION('ref_axis',(0.000283291462027637,-0.999999959872973,3.9597124993034E-10));
#98464=DIRECTION('center_axis',(-2.02325578166351E-11,-3.96159549609365E-10,
-1.));
#98465=DIRECTION('ref_axis',(-0.532644801596679,0.846338889176218,-3.24527301937751E-10));
#98466=DIRECTION('center_axis',(-0.84633889664354,-0.532644789731576,-3.85183648865528E-10));
#98467=DIRECTION('ref_axis',(0.521910881781275,-0.829283395661413,0.199745040385408));
#98468=DIRECTION('center_axis',(9.43404677294923E-11,6.00322819233057E-10,
-1.));
#98469=DIRECTION('ref_axis',(-0.000283291463202542,0.999999959872973,6.00296070729145E-10));
#98470=DIRECTION('center_axis',(7.97655936527614E-11,6.26636936784664E-10,
-1.));
#98471=DIRECTION('ref_axis',(-0.42105291438278,0.907036076068514,5.34796462785506E-10));
#98472=DIRECTION('center_axis',(-0.907036076237037,-0.421052914019746,7.81390646631408E-11));
#98473=DIRECTION('ref_axis',(0.411366408190816,-0.886169315875957,0.213264206589211));
#98474=DIRECTION('center_axis',(-7.9393923510182E-11,-6.27737750669155E-10,
1.));
#98475=DIRECTION('ref_axis',(-0.000115489033071937,-0.999999993331142,-6.27746980352087E-10));
#98476=DIRECTION('center_axis',(1.27614370893508E-11,-4.90110729778337E-12,
1.));
#98477=DIRECTION('ref_axis',(-0.000115489032632713,-0.999999993331142,-4.89965706895745E-12));
#98478=DIRECTION('center_axis',(6.93193050703422E-12,-3.92878146682207E-10,
-1.));
#98479=DIRECTION('ref_axis',(0.0511226906540601,-0.998692380315525,3.92719045904374E-10));
#98480=DIRECTION('',(-0.107459016656165,0.994209515011444,-5.0534012530079E-11));
#98481=DIRECTION('center_axis',(4.16020490626168E-11,-6.25576895840751E-10,
1.));
#98482=DIRECTION('ref_axis',(0.165450620159978,-0.9862180754218,-6.23838302174898E-10));
#98483=DIRECTION('',(0.107459016627627,-0.994209515014528,3.24959614772524E-12));
#98484=DIRECTION('center_axis',(0.809084871741825,0.58769181576615,-1.94716187618127E-10));
#98485=DIRECTION('ref_axis',(0.58769181576615,-0.809084871741825,7.09342307114724E-12));
#98486=DIRECTION('',(1.85395726548521E-11,-2.72971085735207E-10,-1.));
#98487=DIRECTION('',(0.587691805338294,-0.809084879316266,3.84348108894983E-12));
#98488=DIRECTION('',(4.40667353043909E-8,2.14248753738211E-8,0.999999999999999));
#98489=DIRECTION('',(0.587691815786262,-0.809084871727216,-3.50741657939579E-12));
#98490=DIRECTION('',(1.85386714313118E-11,-3.44764643500639E-10,-1.));
#98491=DIRECTION('center_axis',(-0.6003917325878,-0.799706050646248,-3.70119657144841E-10));
#98492=DIRECTION('ref_axis',(0.799706050646248,-0.6003917325878,2.90068490060857E-11));
#98493=DIRECTION('center_axis',(0.190284438108724,-0.981729001615847,-2.81618617314905E-11));
#98494=DIRECTION('ref_axis',(-0.981729001615847,-0.190284438108724,-1.14579309581919E-10));
#98495=DIRECTION('',(1.91129809201662E-11,-6.07963208665296E-10,1.));
#98496=DIRECTION('',(-0.981729001615901,-0.190284438108446,2.47767396877041E-10));
#98497=DIRECTION('',(-5.08056138825985E-12,5.32202157899064E-10,-1.));
#98498=DIRECTION('center_axis',(-1.08103941954835E-8,5.65762223458943E-8,
-0.999999999999998));
#98499=DIRECTION('ref_axis',(0.185522198914518,-0.98264007332793,-5.75996327684547E-8));
#98500=DIRECTION('',(-2.9346873609685E-6,4.42063982314389E-6,-0.999999999985923));
#98501=DIRECTION('',(3.60624371250479E-9,-8.81632644786357E-6,0.999999999961136));
#98502=DIRECTION('',(-1.77003300905199E-11,2.11024087093392E-11,1.));
#98503=DIRECTION('center_axis',(-2.07821821817528E-11,6.27514540330054E-10,
-1.));
#98504=DIRECTION('ref_axis',(-0.00028329146323476,0.999999959872973,6.27520439923326E-10));
#98505=DIRECTION('center_axis',(-1.70435375881905E-11,2.87853685332351E-10,
-1.));
#98506=DIRECTION('ref_axis',(-0.490685284996356,0.871336875776553,2.59141608680182E-10));
#98507=DIRECTION('',(1.06534098487376E-10,-3.25507443221795E-10,-1.));
#98508=DIRECTION('center_axis',(2.14868257149454E-9,4.12489153944762E-10,
-1.));
#98509=DIRECTION('ref_axis',(-0.490685457571126,0.871336778592649,-6.94999791606809E-10));
#98510=DIRECTION('',(4.56631470135971E-11,3.62851579893686E-10,1.));
#98511=DIRECTION('center_axis',(-1.69500661336558E-11,-1.38913880398661E-12,
1.));
#98512=DIRECTION('ref_axis',(-0.000115489044748128,-0.99999999333114,-1.39114414432484E-12));
#98513=DIRECTION('center_axis',(-8.94046801435538E-10,-1.23017368514056E-9,
-1.));
#98514=DIRECTION('ref_axis',(0.843393020387493,0.53729713675178,-1.41491882342157E-9));
#98515=DIRECTION('center_axis',(1.70818185984967E-10,-2.87637136331398E-10,
-1.));
#98516=DIRECTION('ref_axis',(0.490684280054193,-0.871337441699654,3.34446766893897E-10));
#98517=DIRECTION('center_axis',(-4.64542133059298E-11,-3.17786158499089E-10,
-1.));
#98518=DIRECTION('ref_axis',(0.659533532449495,0.751675142315276,-2.6950556872934E-10));
#98519=DIRECTION('center_axis',(7.68561674805573E-10,1.16745163536436E-9,
1.));
#98520=DIRECTION('ref_axis',(0.917504232026893,-0.397726016514813,-2.40984557970806E-10));
#98521=DIRECTION('center_axis',(-1.97655420676457E-11,-3.95982163725605E-10,
-1.));
#98522=DIRECTION('ref_axis',(0.218991464467402,-0.975726774507301,3.82041932725902E-10));
#98523=DIRECTION('center_axis',(-8.5257136810471E-10,-3.35581090693537E-10,
-1.));
#98524=DIRECTION('ref_axis',(-0.659533586622183,-0.751675094783165,8.14691100233805E-10));
#98525=DIRECTION('',(-1.27782106285057E-10,3.37951000517478E-10,1.));
#98526=DIRECTION('center_axis',(-2.0196577483339E-11,-3.95751598158966E-10,
-1.));
#98527=DIRECTION('ref_axis',(-0.000283291462027192,0.999999959872973,-3.95745843653976E-10));
#98528=DIRECTION('center_axis',(4.26178785621276E-10,6.06818734150139E-10,
-1.));
#98529=DIRECTION('ref_axis',(0.0136816330599783,-0.999906402078121,-6.0109785216925E-10));
#98530=DIRECTION('',(2.17649492872951E-11,-3.75724589218862E-10,-1.));
#98531=DIRECTION('center_axis',(-4.30684202667661E-9,3.74609784858926E-9,
-1.));
#98532=DIRECTION('ref_axis',(0.0136820713068311,-0.999906396081531,-3.80484557712732E-9));
#98533=DIRECTION('center_axis',(-1.15399503538074E-10,-2.82321388489493E-12,
1.));
#98534=DIRECTION('ref_axis',(-0.000115489037296087,-0.999999993331141,-2.83661982791727E-12));
#98535=DIRECTION('center_axis',(6.15496160982776E-11,3.01836028393509E-10,
1.));
#98536=DIRECTION('ref_axis',(-0.832031904785404,-0.554727779563249,2.18748514687019E-10));
#98537=DIRECTION('center_axis',(-5.92394570897436E-11,-1.60602892096406E-10,
-1.));
#98538=DIRECTION('ref_axis',(-0.999998770865677,0.00156788619947034,5.89882625785978E-11));
#98539=DIRECTION('center_axis',(-2.76673702069401E-9,-2.47487458304718E-9,
-1.));
#98540=DIRECTION('ref_axis',(0.999998771145968,-0.00156770741998824,-2.7628493747109E-9));
#98541=DIRECTION('center_axis',(9.87168490658094E-9,-1.34046580224645E-8,
-1.));
#98542=DIRECTION('ref_axis',(0.57932110480571,-0.815099415732026,1.66450014836754E-8));
#98543=DIRECTION('center_axis',(-2.07229259793773E-11,6.27391749663531E-10,
-1.));
#98544=DIRECTION('ref_axis',(-0.000283291463234561,0.999999959872973,6.27397635708169E-10));
#98545=DIRECTION('center_axis',(7.47244124216228E-10,5.63408625309236E-10,
-1.));
#98546=DIRECTION('ref_axis',(-0.565843299443829,0.824512801886375,4.17471382227545E-11));
#98547=DIRECTION('center_axis',(0.994209515021522,0.107459016562925,-6.3418680029681E-12));
#98548=DIRECTION('ref_axis',(-0.107459016562925,0.994209515021522,-1.44977120586365E-10));
#98549=DIRECTION('',(0.107459016562962,-0.994209515021518,-3.31929261854214E-10));
#98550=DIRECTION('',(1.83870871306446E-11,-6.08029466775406E-10,1.));
#98551=DIRECTION('',(0.107459016636376,-0.994209515013583,-2.01377403641345E-11));
#98552=DIRECTION('',(3.49995004766263E-11,-3.8280112413247E-10,-1.));
#98553=DIRECTION('center_axis',(4.26778701354685E-11,-4.72632211145907E-11,
1.));
#98554=DIRECTION('ref_axis',(-0.000115489018608575,-0.999999993331143,-4.72583083777067E-11));
#98555=DIRECTION('center_axis',(9.14643406586119E-11,-6.15845568985307E-10,
1.));
#98556=DIRECTION('ref_axis',(0.230272779444658,-0.973126120832666,-6.20357509409996E-10));
#98557=DIRECTION('center_axis',(6.15788691739338E-11,-3.91042365155414E-10,
-1.));
#98558=DIRECTION('ref_axis',(0.204330197397409,-0.978902022896845,3.95372128363515E-10));
#98559=DIRECTION('',(-0.981735990690468,-0.190248376032502,1.26640475883732E-11));
#98560=DIRECTION('center_axis',(-3.55022250963719E-10,3.16096759878093E-10,
1.));
#98561=DIRECTION('ref_axis',(0.17612730214016,-0.984367397591381,3.7368219285063E-10));
#98562=DIRECTION('',(0.107459016627635,-0.994209515014527,3.22664561736019E-12));
#98563=DIRECTION('center_axis',(-2.76472781300663E-11,-6.29735957824451E-10,
1.));
#98564=DIRECTION('ref_axis',(0.185522206403534,-0.982640071914007,-6.13672586065853E-10));
#98565=DIRECTION('center_axis',(0.190248376632978,-0.981735990574104,2.35772179557614E-10));
#98566=DIRECTION('ref_axis',(-0.981735990574104,-0.190248376632978,1.62254064350886E-10));
#98567=DIRECTION('center_axis',(3.75570733627401E-9,-1.98825206576547E-8,
1.));
#98568=DIRECTION('ref_axis',(-0.203946168039162,0.978982104301269,2.02305954301308E-8));
#98569=DIRECTION('center_axis',(0.994209515014524,0.107459016627665,1.338714902821E-11));
#98570=DIRECTION('ref_axis',(0.107459016627665,-0.994209515014524,3.24958809860831E-12));
#98571=DIRECTION('',(-7.03937894086515E-12,5.318953810729E-10,-1.));
#98572=DIRECTION('',(4.42118031074301E-11,4.11291480872933E-10,1.));
#98573=DIRECTION('',(-0.107459016627685,0.994209515014522,-3.24963167486203E-12));
#98574=DIRECTION('',(-5.3744423564317E-10,-5.40696909467897E-10,-1.));
#98575=DIRECTION('center_axis',(2.0370934323069E-11,3.95876303960208E-10,
1.));
#98576=DIRECTION('ref_axis',(0.000283291462027074,-0.999999959872973,3.95870433439941E-10));
#98577=DIRECTION('center_axis',(-2.04136375771963E-11,-3.98844485216543E-10,
-1.));
#98578=DIRECTION('ref_axis',(-0.999999993331071,0.000115489647800189,2.03675757734075E-11));
#98579=DIRECTION('',(2.61922261657332E-12,-2.79399259284219E-11,-1.));
#98580=DIRECTION('center_axis',(0.994209515009804,0.107459016671334,7.07850444925384E-13));
#98581=DIRECTION('ref_axis',(-0.107459016671334,0.994209515009804,-5.20273060744536E-11));
#98582=DIRECTION('',(2.93765578529559E-11,-4.06161611010702E-10,-1.));
#98583=DIRECTION('',(0.107459016671366,-0.994209515009801,4.3795597703955E-10));
#98584=DIRECTION('',(1.83815224152895E-11,-5.30930073239233E-10,1.));
#98585=DIRECTION('',(0.107459016637691,-0.99420951501344,4.87019136130584E-11));
#98586=DIRECTION('center_axis',(-9.72644404254042E-12,9.29773202873463E-11,
1.));
#98587=DIRECTION('ref_axis',(-0.000115489057189819,-0.999999993331139,9.2976182308746E-11));
#98588=DIRECTION('center_axis',(-4.9027581040112E-12,-3.98833771564355E-10,
-1.));
#98589=DIRECTION('ref_axis',(-0.0202025025557454,-0.999795908618597,3.98852179191234E-10));
#98590=DIRECTION('',(0.10745901667607,-0.994209515009292,5.58773649572686E-11));
#98591=DIRECTION('center_axis',(9.72644404254042E-12,-9.29773202873463E-11,
-1.));
#98592=DIRECTION('ref_axis',(0.999999959872973,0.000283291463235416,9.70010409853421E-12));
#98593=DIRECTION('center_axis',(0.994209515016844,0.107459016606207,1.22797258472751E-12));
#98594=DIRECTION('ref_axis',(0.107459016606207,-0.994209515016844,5.58321444632526E-11));
#98595=DIRECTION('',(-2.85374958386431E-11,4.09494411712785E-10,1.));
#98596=DIRECTION('',(0.107459016606224,-0.994209515016842,-1.59193214166464E-11));
#98597=DIRECTION('',(-2.48133559532793E-11,5.30995798442291E-10,-1.));
#98598=DIRECTION('center_axis',(2.32214416966137E-11,-2.57024956873408E-12,
1.));
#98599=DIRECTION('ref_axis',(0.000115489044545404,0.99999999333114,2.56756421679327E-12));
#98600=DIRECTION('',(-0.999999993331141,0.000115489041858432,2.32217383774132E-11));
#98601=DIRECTION('',(0.00011548905138177,0.999999993331139,4.22581081238604E-12));
#98602=DIRECTION('center_axis',(4.02225964861447E-9,-1.18760631884207E-9,
-1.));
```
