## Supplementary Material 4 for "De novo Powered Air-Purifying Respirator Design and Fabrication for Pandemic Response": Pelican Case PAPR Assembly.step (part 8 of 22)

```
#98603=DIRECTION('ref_axis',(0.14323204661748,0.989689133426132,-5.99256341138385E-10));
#98604=DIRECTION('center_axis',(-9.37177706966663E-10,-2.63600981320611E-8,
1.));
#98605=DIRECTION('ref_axis',(-0.017067733038186,-0.999854335635415,-2.63722538413182E-8));
#98606=DIRECTION('center_axis',(-4.14296355685448E-10,-8.47329537090324E-9,
-1.));
#98607=DIRECTION('ref_axis',(-0.143406032327572,-0.989663937855706,8.44512826883668E-9));
#98608=DIRECTION('center_axis',(1.76070147307403E-9,-3.58055154969783E-9,
1.));
#98609=DIRECTION('ref_axis',(-0.999916618169897,-0.0129134312898083,1.71431402722042E-9));
#98610=DIRECTION('',(-0.000115489044262408,-0.99999999333114,-4.06306155387171E-10));
#98611=DIRECTION('center_axis',(0.999999993331141,-0.000115489037521435,
7.59746464958772E-11));
#98612=DIRECTION('ref_axis',(-0.000115489037521435,-0.999999993331141,8.35068125759619E-12));
#98613=DIRECTION('',(-0.0001154890391989,-0.999999993331141,3.87098708642952E-11));
#98614=DIRECTION('',(-1.66552548662435E-11,6.85039525105679E-11,1.));
#98615=DIRECTION('',(0.000115489075304266,0.999999993331137,5.47330714084637E-11));
#98616=DIRECTION('',(2.55007720668943E-11,9.60766743940411E-11,-1.));
#98617=DIRECTION('center_axis',(-0.000425652047533175,0.000642537910065938,
0.99999970298264));
#98618=DIRECTION('ref_axis',(-0.839802973059359,-0.542891302533101,-8.63561464954843E-6));
#98619=DIRECTION('center_axis',(0.82768760996097,0.561188993693858,-0.000365614514126505));
#98620=DIRECTION('ref_axis',(-0.37923807606108,0.558850993269691,-0.737471388588717));
#98621=DIRECTION('center_axis',(-0.827031038213227,-0.562156175005001,-0.000311023630850393));
#98622=DIRECTION('ref_axis',(-0.379478507247787,0.558687939010486,-0.737471253230394));
#98623=DIRECTION('center_axis',(-0.809150009154969,-0.587602129577925,1.90990973036875E-10));
#98624=DIRECTION('ref_axis',(0.576739891793026,-0.794192303256316,0.191388825857197));
#98625=DIRECTION('',(0.809144540251091,0.587609660388467,-1.405713601077E-10));
#98626=DIRECTION('center_axis',(0.809085141738939,0.587691442492843,4.28714588709689E-5));
#98627=DIRECTION('ref_axis',(7.150708600891E-5,-2.54961380285609E-5,-0.999999997118342));
#98628=DIRECTION('',(0.809149865402328,0.587602327530461,-4.23913701946832E-7));
#98629=DIRECTION('center_axis',(0.587691815611823,-0.809084871853923,6.41543762558427E-11));
#98630=DIRECTION('ref_axis',(-0.572119140591244,-0.415567943650398,0.707094741303679));
#98631=DIRECTION('',(-0.58769181577164,0.809084871737837,-2.97209368227413E-12));
#98632=DIRECTION('',(0.587693006272159,-0.809084006997291,7.84150522292748E-13));
#98633=DIRECTION('center_axis',(3.77639253203184E-9,1.40002072158107E-8,
-1.));
#98634=DIRECTION('ref_axis',(9.06631214551191E-10,-1.,-1.40002034410524E-8));
#98635=DIRECTION('center_axis',(-0.587691815616489,0.809084871850534,-1.03008740426347E-10));
#98636=DIRECTION('ref_axis',(-5.12671665600251E-8,-3.73660465066502E-8,
-0.999999999999998));
#98637=DIRECTION('center_axis',(7.9494336027025E-11,-3.95855265233891E-10,
-1.));
#98638=DIRECTION('ref_axis',(-0.393117151458648,0.91948839319974,-3.95234955838529E-10));
#98639=DIRECTION('center_axis',(2.07479714832426E-11,-6.2772220754681E-10,
1.));
#98640=DIRECTION('ref_axis',(0.000283291463234911,-0.999999959872973,-6.27728112639459E-10));
#98641=DIRECTION('',(-2.28581819861073E-10,-2.50691414294124E-10,1.));
#98642=DIRECTION('center_axis',(-6.8267958822435E-8,1.6723389320572E-7,
-0.999999999999984));
#98643=DIRECTION('ref_axis',(-0.396211929896155,0.918159085675207,1.8059589823881E-7));
#98644=DIRECTION('',(-1.00185077872572E-10,-4.78217110355672E-10,1.));
#98645=DIRECTION('center_axis',(-0.918593899706293,-0.39513599365328,0.00726594398685088));
#98646=DIRECTION('ref_axis',(-0.0220750643154579,0.0329450908440775,-0.999213346850783));
#98647=DIRECTION('center_axis',(-0.919488393168061,-0.393117151532742,-2.57224143235257E-8));
#98648=DIRECTION('ref_axis',(-0.383835488403112,0.897778895306585,-0.216017066419372));
#98649=DIRECTION('center_axis',(-6.82733341330916E-8,1.67246939741794E-7,
-0.999999999999984));
#98650=DIRECTION('ref_axis',(-0.374299021269531,0.927308062445614,1.80644079868664E-7));
#98651=DIRECTION('center_axis',(0.927308120893139,0.374298876468572,-1.53809728842269E-10));
#98652=DIRECTION('ref_axis',(0.365318111635622,-0.905058692111817,0.217741684442439));
#98653=DIRECTION('center_axis',(4.80547694044577E-6,-1.1174410616932E-5,
-0.99999999992602));
#98654=DIRECTION('ref_axis',(0.979679443987493,-0.200569656179761,6.94907467306858E-6));
#98655=DIRECTION('center_axis',(7.92330404845304E-11,-3.97231803006548E-10,
-1.));
#98656=DIRECTION('ref_axis',(-0.000283291462025804,0.999999959872973,-3.97254229601524E-10));
#98657=DIRECTION('center_axis',(5.46618869959325E-12,5.00760544142054E-12,
-1.));
#98658=DIRECTION('ref_axis',(0.80906839927147,0.58771449301536,7.3806112712822E-12));
#98659=DIRECTION('center_axis',(-0.587691815548801,0.8090848718997,-8.35378710650758E-11));
#98660=DIRECTION('ref_axis',(-0.8090848718997,-0.587691815548801,-3.5923554107729E-10));
#98661=DIRECTION('center_axis',(2.05816704824946E-11,-6.27725593727035E-10,
1.));
#98662=DIRECTION('ref_axis',(-0.421052922932541,0.907036072099651,5.78035724912815E-10));
#98663=DIRECTION('center_axis',(7.93939467121085E-11,6.27737944958184E-10,
-1.));
#98664=DIRECTION('ref_axis',(-0.000283291463234897,0.999999959872973,6.27715449449155E-10));
#98665=DIRECTION('',(1.36329918187794E-11,-5.97759566289824E-10,1.));
#98666=DIRECTION('center_axis',(0.00540044368908701,0.00197630373955313,
-0.999983464579035));
#98667=DIRECTION('ref_axis',(-0.999900250056573,-0.0130403602519772,-0.00542576642527673));
#98668=DIRECTION('center_axis',(-0.807930090203603,-0.589278346142481,1.05442242579468E-5));
#98669=DIRECTION('ref_axis',(0.578387053669699,-0.7929941588448,0.191386206883654));
#98670=DIRECTION('center_axis',(-6.24276455182815E-13,2.91019985887431E-12,
1.));
#98671=DIRECTION('ref_axis',(-6.13868968136165E-12,-1.,2.91017210329869E-12));
#98672=DIRECTION('',(-0.80724988919133,-0.590209807082336,-4.94145239970933E-6));
#98673=DIRECTION('',(-0.809149385375256,-0.587602988544855,1.2021217354885E-12));
#98674=DIRECTION('center_axis',(-2.72101954032836E-10,4.20131013312286E-10,
1.));
#98675=DIRECTION('ref_axis',(-0.705858860199824,0.708352503685421,-4.89667228747006E-10));
#98676=DIRECTION('center_axis',(0.809084871736228,0.587691815773855,1.04145025936475E-11));
#98677=DIRECTION('ref_axis',(-0.587691815773856,0.809084871736228,-2.96988128534181E-12));
#98678=DIRECTION('',(-2.46713407779219E-7,3.39672061727692E-7,-0.999999999999912));
#98679=DIRECTION('',(0.587691815773833,-0.809084871736207,-2.4390211789127E-7));
#98680=DIRECTION('center_axis',(6.50521303491303E-19,-1.11022302462516E-16,
1.));
#98681=DIRECTION('ref_axis',(0.000115489034622695,0.999999993331142,1.38777878078145E-16));
#98682=DIRECTION('',(-0.587691815882647,0.809084871657205,-1.61296753731222E-10));
#98683=DIRECTION('center_axis',(1.61581377618181E-10,-3.21324467034145E-10,
-1.));
#98684=DIRECTION('ref_axis',(-0.475960989399856,0.87946639308703,-3.59500177956931E-10));
#98685=DIRECTION('',(-0.587691815669016,0.80908487181238,-6.7411818349683E-11));
#98686=DIRECTION('',(-0.587691813535288,0.809084873362248,2.85549445200317E-10));
#98687=DIRECTION('center_axis',(1.92386717732911E-9,-6.96708524206002E-11,
-1.));
#98688=DIRECTION('ref_axis',(-0.733972278458542,0.679179427290298,-1.45938403819157E-9));
#98689=DIRECTION('',(-0.587691205826615,0.80908531478087,-8.09660671841073E-11));
#98690=DIRECTION('center_axis',(0.400798504876979,-0.916166228633417,-1.75429115678583E-11));
#98691=DIRECTION('ref_axis',(0.916166228633417,0.400798504876979,2.59890199638679E-11));
#98692=DIRECTION('',(-0.916166228633412,-0.40079850487699,-2.59950994063729E-11));
#98693=DIRECTION('',(-4.56967111372997E-11,-3.94700769845713E-10,-1.));
#98694=DIRECTION('',(0.916166228633417,0.400798504876978,2.59829135984546E-11));
#98695=DIRECTION('center_axis',(-5.41322412242473E-12,-4.68577954215732E-12,
1.));
#98696=DIRECTION('ref_axis',(0.000115489032220311,0.999999993331142,4.6864595537599E-12));
#98697=DIRECTION('',(-0.587691815592198,0.809084871868178,-2.2621453155125E-10));
#98698=DIRECTION('',(-0.916168104718882,-0.400794216395161,-1.63625890614583E-10));
#98699=DIRECTION('',(0.587691815692702,-0.809084871795175,4.1230379110857E-11));
#98700=DIRECTION('center_axis',(2.21552158129884E-11,3.86625398363094E-10,
1.));
#98701=DIRECTION('ref_axis',(-0.374297610876027,0.927308631736219,-3.50248339615917E-10));
#98702=DIRECTION('center_axis',(-2.0425645333097E-11,-3.96534527435932E-10,
-1.));
#98703=DIRECTION('ref_axis',(0.809084874851067,0.587691811485606,-2.49566167658741E-10));
#98704=DIRECTION('center_axis',(-0.587691815615151,0.809084871851505,-9.34349542180968E-11));
#98705=DIRECTION('ref_axis',(-1.03920528864298E-10,-1.90966592283369E-10,
-1.));
#98706=DIRECTION('center_axis',(0.916166228779204,0.400798504543731,1.31654256940728E-10));
#98707=DIRECTION('ref_axis',(-1.32204834602775E-10,6.30680608547037E-10,
-1.));
#98708=DIRECTION('center_axis',(-2.19305858195629E-11,-3.85774134858963E-10,
-1.));
#98709=DIRECTION('ref_axis',(-0.000283291462040205,0.999999959872973,-3.8576786215416E-10));
#98710=DIRECTION('center_axis',(-2.04811564843282E-11,-3.96102761701655E-10,
-1.));
#98711=DIRECTION('ref_axis',(-0.731825741132475,0.681491808179602,-2.54952153229279E-10));
#98712=DIRECTION('center_axis',(0.999882739974679,-0.015313598553038,-2.92138261234753E-7));
#98713=DIRECTION('ref_axis',(-0.0153135985532605,-0.999882739974395,-8.03202848810455E-7));
#98714=DIRECTION('center_axis',(-0.584609552128083,0.804788942756277,0.102695808959451));
#98715=DIRECTION('ref_axis',(-0.068427017238444,-0.175038375855382,0.982180894891445));
#98716=DIRECTION('center_axis',(-0.0649933389944904,-0.233837508036536,
-0.970100966766661));
#98717=DIRECTION('ref_axis',(0.969434761714926,-0.245280061816136,-0.00582529434424084));
#98718=DIRECTION('center_axis',(0.95309741812542,-0.278591382717142,0.118288431549368));
#98719=DIRECTION('ref_axis',(-0.280562555321982,-0.959835742403127,1.25155319055373E-5));
#98720=DIRECTION('center_axis',(7.90812198711577E-11,-3.96217059162041E-10,
-1.));
#98721=DIRECTION('ref_axis',(-0.000283291462026707,0.999999959872973,-3.96239414327953E-10));
#98722=DIRECTION('center_axis',(3.89640946330677E-9,-6.18311124522819E-10,
-1.));
#98723=DIRECTION('ref_axis',(0.830436947019999,-0.557112625080516,3.5801514751703E-9));
#98724=DIRECTION('',(-9.55918469380812E-12,6.45008846333894E-10,-1.));
#98725=DIRECTION('center_axis',(1.47786826591549E-9,-3.14162501569015E-10,
1.));
#98726=DIRECTION('ref_axis',(0.773425204489571,0.633887571309192,-9.43873239419778E-10));
#98727=DIRECTION('',(-2.14714170054808E-11,-1.50304657609013E-11,1.));
#98728=DIRECTION('center_axis',(3.78484960386616E-12,-2.8506919047544E-12,
1.));
#98729=DIRECTION('ref_axis',(-0.000115489043560901,-0.99999999333114,-2.85028944890797E-12));
#98730=DIRECTION('center_axis',(3.78484960386616E-12,-2.8506919047544E-12,
1.));
#98731=DIRECTION('ref_axis',(0.999999959872973,0.000283291462027312,-3.7840421684214E-12));
#98732=DIRECTION('',(0.000206674047188465,0.999999978642919,-2.61157678815849E-10));
#98733=DIRECTION('center_axis',(-8.50358093319259E-7,2.062543663639E-9,
-0.999999999999639));
#98734=DIRECTION('ref_axis',(-0.998179612056614,0.0603113759898255,8.48934507149723E-7));
#98735=DIRECTION('center_axis',(-2.56071162563752E-6,1.36622569049671E-6,
-0.999999999995788));
#98736=DIRECTION('ref_axis',(-0.0178819804218413,0.999840104603831,1.41179786968631E-6));
#98737=DIRECTION('',(0.999999982046372,-0.000189492100694644,6.77322036196463E-9));
#98738=DIRECTION('center_axis',(1.65543415882275E-7,8.92840959776375E-8,
0.999999999999982));
#98739=DIRECTION('ref_axis',(-0.818191615753119,-0.574945632135131,1.86779734937576E-7));
#98740=DIRECTION('',(-0.798705007756409,-0.601722785495808,1.93297822193017E-12));
#98741=DIRECTION('center_axis',(-2.47832071705034E-12,9.62485646738287E-12,
1.));
#98742=DIRECTION('ref_axis',(-0.000115489042186152,-0.999999993331141,9.62452340047548E-12));
#98743=DIRECTION('',(0.999999993331141,-0.000115489041858432,2.47943226597421E-12));
#98744=DIRECTION('',(0.000206674065463481,0.999999978642915,-1.85666204632895E-11));
#98745=DIRECTION('center_axis',(1.60630149274692E-7,-3.71446242375395E-8,
-0.999999999999987));
#98746=DIRECTION('ref_axis',(-0.601791159705513,0.798653491885109,-1.26331551338881E-7));
#98747=DIRECTION('',(0.798705007761888,0.601722785488535,5.13526998702218E-13));
#98748=DIRECTION('center_axis',(-7.53569278592186E-10,-1.98188679356726E-9,
1.));
#98749=DIRECTION('ref_axis',(-0.0333071743870158,-0.999445162144654,-2.00588717812455E-9));
#98750=DIRECTION('',(-0.000189492114740695,-0.999999982046369,-6.67443877944152E-11));
#98751=DIRECTION('center_axis',(-2.47832071705034E-12,9.62485646738287E-12,
1.));
#98752=DIRECTION('ref_axis',(0.000283291462026293,-0.999999959872973,9.62549472994478E-12));
#98753=DIRECTION('center_axis',(3.90081441106749E-10,1.85314041889484E-9,
-1.));
#98754=DIRECTION('ref_axis',(-0.143586211557794,-0.989637812459932,-1.88994785349276E-9));
#98755=DIRECTION('center_axis',(2.36669183816679E-10,-4.73131533951232E-11,
1.));
#98756=DIRECTION('ref_axis',(-0.999999993331254,0.000115488061527968,2.36673941609356E-10));
#98757=DIRECTION('',(-0.000115489044944219,-0.99999999333114,8.57369286677567E-12));
#98758=DIRECTION('center_axis',(4.49517875179828E-12,7.75490782700672E-14,
1.));
#98759=DIRECTION('ref_axis',(-0.000115489042811503,-0.999999993331141,7.80278619494368E-14));
#98760=DIRECTION('center_axis',(-5.20496206682028E-9,5.01753630310908E-9,
-1.));
#98761=DIRECTION('ref_axis',(0.555862202782317,-0.831274450177551,-7.06423457804208E-9));
#98762=DIRECTION('center_axis',(-4.93412765853463E-9,1.00477658138143E-8,
-1.));
#98763=DIRECTION('ref_axis',(0.0386046382426182,-0.999254563115003,-1.02307552910426E-8));
#98764=DIRECTION('center_axis',(2.09763920324063E-7,3.14700573961213E-7,
-0.999999999999929));
#98765=DIRECTION('ref_axis',(-0.999838795085316,-0.0179550506068964,-2.15380566809581E-7));
#98766=DIRECTION('',(0.000189492135609751,0.999999982046365,-8.700632714298E-10));
#98767=DIRECTION('center_axis',(1.34751751794653E-8,-2.80102334104804E-8,
1.));
#98768=DIRECTION('ref_axis',(0.560578652118441,-0.828101186322705,-3.07492025573831E-8));
#98769=DIRECTION('',(0.58769181576632,-0.809084871741702,3.64636321137368E-12));
#98770=DIRECTION('center_axis',(-2.20351579864608E-12,6.03375682750595E-12,
1.));
#98771=DIRECTION('ref_axis',(-0.000115489041457487,-0.999999993331141,6.03347233285589E-12));
#98772=DIRECTION('center_axis',(-2.08923822634516E-8,6.37414704351968E-10,
-1.));
#98773=DIRECTION('ref_axis',(0.999537118549895,-0.0304228309164666,-2.09021495677009E-8));
#98774=DIRECTION('center_axis',(5.44671729593715E-12,-1.94434107703145E-10,
-1.));
#98775=DIRECTION('ref_axis',(0.975138607321907,-0.221595795335318,4.83977715628492E-11));
#98776=DIRECTION('center_axis',(1.64613687264614E-10,-2.16448498013833E-10,
-1.));
#98777=DIRECTION('ref_axis',(0.618636655280924,-0.785677216637234,2.7189388513126E-10));
#98778=DIRECTION('center_axis',(-3.80939371540101E-9,1.95921144030553E-8,
-1.));
#98779=DIRECTION('ref_axis',(-0.809084821295985,-0.587691885215751,-8.43198210101355E-9));
#98780=DIRECTION('',(-0.587691815746507,0.809084871756093,-1.61208646431987E-11));
#98781=DIRECTION('center_axis',(2.26771393720473E-9,-1.61266960896356E-9,
1.));
#98782=DIRECTION('ref_axis',(0.999445161296241,-0.0333071998452412,-2.32016941635997E-9));
#98783=DIRECTION('',(0.999999982046355,-0.000189492190080005,-6.66859616138549E-10));
#98784=DIRECTION('center_axis',(-8.68267198590733E-12,9.87099291194226E-13,
1.));
#98785=DIRECTION('ref_axis',(-0.000115489042215302,-0.999999993331141,9.86016823745217E-13));
#98786=DIRECTION('center_axis',(-1.66285180518751E-8,-1.87419991748428E-8,
-1.));
#98787=DIRECTION('ref_axis',(0.858513323597765,0.512791256950739,-2.38865014079653E-8));
#98788=DIRECTION('center_axis',(-9.47601889902776E-9,-4.25378568480461E-9,
-1.));
#98789=DIRECTION('ref_axis',(0.999298788567784,0.0374423712785443,-9.62864624316473E-9));
#98790=DIRECTION('center_axis',(-6.26377548000557E-7,3.17599795296442E-7,
-0.999999999999753));
#98791=DIRECTION('ref_axis',(0.0177453247487845,-0.999842539327795,-3.28665078887116E-7));
#98792=DIRECTION('',(-0.99999998204637,0.000189492108525185,3.18012225060393E-9));
#98793=DIRECTION('center_axis',(7.22121162614539E-8,3.61238891299909E-8,
0.999999999999997));
#98794=DIRECTION('ref_axis',(0.818191616062828,0.574945631694416,-7.98526212925106E-8));
#98795=DIRECTION('',(0.798705007727264,0.601722785534494,-1.77000103462888E-11));
#98796=DIRECTION('center_axis',(1.07115119725443E-12,6.73999744904563E-12,
1.));
#98797=DIRECTION('ref_axis',(-0.000115489042951052,-0.999999993331141,6.74009459356029E-12));
#98798=DIRECTION('center_axis',(-7.93857011765608E-8,1.00485917725601E-7,
-0.999999999999992));
#98799=DIRECTION('ref_axis',(0.163918096818958,0.986473951777361,8.61139865380349E-8));
#98800=DIRECTION('center_axis',(2.04684426287523E-9,2.05717473611422E-9,
-1.));
#98801=DIRECTION('ref_axis',(0.822850367020404,0.568258104644699,2.85325319038724E-9));
#98802=DIRECTION('center_axis',(-5.27858721028045E-8,-9.71435945573695E-9,
-0.999999999999999));
#98803=DIRECTION('ref_axis',(0.601722979439477,-0.798704861644449,-2.40036131915734E-8));
#98804=DIRECTION('',(-0.798705007764039,-0.601722785485681,-1.5463719194031E-12));
#98805=DIRECTION('center_axis',(-7.01347707557712E-10,-5.08033892732129E-11,
1.));
#98806=DIRECTION('ref_axis',(0.033310026473873,0.999445067092889,7.4137311444863E-11));
#98807=DIRECTION('',(0.000189492125453952,0.999999982046367,-1.20575596729289E-9));
#98808=DIRECTION('center_axis',(-0.587691815615237,0.809084871851444,-9.32134369691084E-11));
#98809=DIRECTION('ref_axis',(-0.801261408582345,-0.582009117166772,0.138728305155766));
#98810=DIRECTION('',(-0.587691815761425,0.809084871745258,-7.81806619443159E-12));
#98811=DIRECTION('center_axis',(6.7213166456137E-12,-1.36529676453279E-13,
1.));
#98812=DIRECTION('ref_axis',(-0.000115489044207103,-0.99999999333114,-1.35794153699464E-13));
#98813=DIRECTION('center_axis',(8.74218213713258E-7,4.30704612419675E-7,
-0.999999999999525));
#98814=DIRECTION('ref_axis',(-0.992515730953063,0.122116844907008,-8.15079013911764E-7));
#98815=DIRECTION('center_axis',(5.82003549173815E-9,-5.26991747462624E-9,
-1.));
#98816=DIRECTION('ref_axis',(-0.57844961336266,0.815718116018388,-7.66536446329334E-9));
#98817=DIRECTION('center_axis',(6.44809154987536E-8,2.64845493647137E-7,
-0.999999999999963));
#98818=DIRECTION('ref_axis',(0.809084840747767,0.587691858436135,2.07818044762164E-7));
#98819=DIRECTION('',(0.587691815777701,-0.809084871733435,-3.85469434149854E-14));
#98820=DIRECTION('center_axis',(-1.31778047076855E-8,1.14760577429873E-8,
1.));
#98821=DIRECTION('ref_axis',(-0.99944489174772,0.033315287172528,-1.35528168956537E-8));
#98822=DIRECTION('',(-0.999999982046363,0.000189492149651621,5.60206342078984E-9));
#98823=DIRECTION('center_axis',(0.999999993331141,-0.000115489039982975,
8.55434625045282E-12));
#98824=DIRECTION('ref_axis',(0.000115489039982975,0.999999993331141,5.33739719088544E-12));
#98825=DIRECTION('',(-8.55053031517008E-12,3.30420298374437E-11,1.));
#98826=DIRECTION('center_axis',(2.0480380846094E-11,3.96144256287201E-10,
1.));
#98827=DIRECTION('ref_axis',(-0.655234804725222,0.755425278023379,-2.85837998489963E-10));
#98828=DIRECTION('center_axis',(-2.06926756545628E-11,6.27722318569113E-10,
-1.));
#98829=DIRECTION('ref_axis',(0.256898168221527,0.966438477692411,6.0133915211198E-10));
#98830=DIRECTION('center_axis',(-3.58962360703929E-12,2.14683826271766E-12,
1.));
#98831=DIRECTION('ref_axis',(-0.000115489040738777,-0.999999993331141,2.1463733568261E-12));
#98832=DIRECTION('center_axis',(9.91096387955226E-7,-9.37553139013225E-7,
-0.99999999999907));
#98833=DIRECTION('ref_axis',(-0.34471493134257,0.938707417733552,-1.22173375823705E-6));
#98834=DIRECTION('center_axis',(-3.58962360703929E-12,2.14683826271766E-12,
1.));
#98835=DIRECTION('ref_axis',(-0.000283291463234655,0.999999959872973,-2.14782323059469E-12));
#98836=DIRECTION('center_axis',(-6.03016938297181E-8,-3.73350425228458E-6,
-0.999999999993029));
#98837=DIRECTION('ref_axis',(0.0960874593438671,0.995372895021251,-3.72202317199092E-6));
#98838=DIRECTION('center_axis',(3.58962360703929E-12,-2.14683826271766E-12,
-1.));
#98839=DIRECTION('ref_axis',(-0.000283291462026686,0.999999959872973,-2.14783048169968E-12));
#98840=DIRECTION('',(-0.000189492126580599,-0.999999982046367,2.14611661775166E-12));
#98841=DIRECTION('center_axis',(-3.58962360703929E-12,2.14683826271766E-12,
1.));
#98842=DIRECTION('ref_axis',(0.999999959872973,0.000283291462048595,3.58901506502533E-12));
#98843=DIRECTION('center_axis',(2.07481985151775E-11,-6.2815116996795E-10,
1.));
#98844=DIRECTION('ref_axis',(0.000283291463235418,-0.999999959872973,-6.28157042505504E-10));
#98845=DIRECTION('center_axis',(-6.74215935468278E-10,2.01598168714234E-9,
-1.));
#98846=DIRECTION('ref_axis',(0.230272779447311,-0.973126120832038,-2.11705845586544E-9));
#98847=DIRECTION('center_axis',(2.04811898777552E-11,3.96096322408113E-10,
1.));
#98848=DIRECTION('ref_axis',(0.998985493942322,0.0450331310572064,-3.82978695586586E-11));
#98849=DIRECTION('center_axis',(-2.07485988026196E-11,6.27931262542347E-10,
-1.));
#98850=DIRECTION('ref_axis',(-0.000283291463235152,0.999999959872973,6.27937174087607E-10));
#98851=DIRECTION('center_axis',(-2.07481701090806E-11,6.27719126677917E-10,
-1.));
#98852=DIRECTION('ref_axis',(0.996438125527319,-0.0843271130515159,-7.36080120473189E-11));
#98853=DIRECTION('',(-1.67265311323828E-11,-5.88937290046942E-10,1.));
#98854=DIRECTION('center_axis',(5.44173215798367E-9,-1.42746428566376E-9,
1.));
#98855=DIRECTION('ref_axis',(-0.999999913667104,-0.000415530726026908,5.4411328507735E-9));
#98856=DIRECTION('center_axis',(-0.000247058805079836,-0.00587726766118929,
-0.999982698193717));
#98857=DIRECTION('ref_axis',(-0.996438747849416,0.0843193903407313,-0.000249392974636548));
#98858=DIRECTION('center_axis',(0.833125711513462,0.553083672526307,2.02189376352635E-11));
#98859=DIRECTION('ref_axis',(-0.553083672526307,0.833125711513462,1.35998504124934E-11));
#98860=DIRECTION('',(0.553083672526255,-0.833125711513493,-8.10362880965254E-8));
#98861=DIRECTION('',(-0.553083672433015,0.833125711575396,5.986464657326E-12));
#98862=DIRECTION('',(1.77003284251853E-11,6.29581364819387E-11,-1.));
#98863=DIRECTION('center_axis',(0.833125711584506,0.553083672419293,4.36109481860569E-13));
#98864=DIRECTION('ref_axis',(0.553083672419292,-0.833125711584506,4.10780090498442E-11));
#98865=DIRECTION('',(-0.553083672528562,0.833125711511965,3.72757380517896E-13));
#98866=DIRECTION('',(0.553083672427955,-0.833125711578755,6.26797103109311E-11));
#98867=DIRECTION('center_axis',(2.04813772278906E-11,3.95656424290181E-10,
1.));
#98868=DIRECTION('ref_axis',(0.000283291462027333,-0.999999959872973,3.95650570883677E-10));
#98869=DIRECTION('',(2.06217481721186E-6,1.29103127455288E-6,-0.99999999999704));
#98870=DIRECTION('center_axis',(7.50686791374522E-11,-3.33770039384618E-10,
-1.));
#98871=DIRECTION('ref_axis',(0.490684280811442,-0.871337441273218,3.27660542433797E-10));
#98872=DIRECTION('center_axis',(-7.95491205459603E-11,3.95847826739626E-10,
1.));
#98873=DIRECTION('ref_axis',(0.000283291462027075,-0.999999959872973,3.95870320759248E-10));
#98874=DIRECTION('center_axis',(-8.72190306089315E-11,-2.92504354071355E-10,
-1.));
#98875=DIRECTION('ref_axis',(0.659533531906018,0.751675142792133,-2.77393207686281E-10));
#98876=DIRECTION('center_axis',(2.04247534683899E-11,3.96312455075432E-10,
1.));
#98877=DIRECTION('ref_axis',(0.000283291462026557,-0.999999959872973,3.96306598752041E-10));
#98878=DIRECTION('center_axis',(-5.75629500662589E-11,-1.70081365657992E-10,
-1.));
#98879=DIRECTION('ref_axis',(-0.99999877086283,0.00156788801579182,5.7299144982345E-11));
#98880=DIRECTION('',(-2.61562858872022E-11,3.90464123256606E-10,1.));
#98881=DIRECTION('center_axis',(2.04812742286842E-11,3.9565686837939E-10,
1.));
#98882=DIRECTION('ref_axis',(0.000283291462027332,-0.999999959872973,3.95651004134455E-10));
#98883=DIRECTION('',(-3.92219821898632E-11,-3.81068154808872E-10,-1.));
#98884=DIRECTION('center_axis',(-5.85617192759569E-10,6.13822714878864E-10,
-1.));
#98885=DIRECTION('ref_axis',(0.579278632182118,-0.815129600920746,-8.39583602013087E-10));
#98886=DIRECTION('center_axis',(2.04812189343734E-11,3.95876192937905E-10,
1.));
#98887=DIRECTION('ref_axis',(0.000283291462027074,-0.999999959872973,3.95870329469652E-10));
#98888=DIRECTION('center_axis',(1.24887178289818E-10,2.50533677137454E-10,
1.));
#98889=DIRECTION('ref_axis',(0.781414622763521,0.624012169217351,-2.53924882296381E-10));
#98890=DIRECTION('',(6.32129106004076E-11,-3.16554213952713E-10,-1.));
#98891=DIRECTION('center_axis',(-2.06562152365447E-11,6.20492518477178E-10,
-1.));
#98892=DIRECTION('ref_axis',(-0.999999993331253,0.000115488067841427,2.07278745889124E-11));
#98893=DIRECTION('',(2.09646786042406E-11,7.00545754739323E-11,-1.));
#98894=DIRECTION('center_axis',(0.84292220394798,-9.73482540849308E-5,-0.538035452934839));
#98895=DIRECTION('ref_axis',(-0.538035449346782,6.21369725602172E-5,-0.842922209569307));
#98896=DIRECTION('',(-0.538035446701827,8.20455398194142E-5,-0.842922209554888));
#98897=DIRECTION('',(0.538035446724242,-8.20451894514573E-5,0.842922209540615));
#98898=DIRECTION('',(0.000115489043650883,0.99999999333114,1.30654598251567E-12));
#98899=DIRECTION('center_axis',(-2.06544410481096E-11,6.20492157654695E-10,
-1.));
#98900=DIRECTION('ref_axis',(-0.000283291463226379,0.999999959872973,6.20498014552392E-10));
#98901=DIRECTION('center_axis',(1.88951737936649E-10,3.27757737617063E-10,
-1.));
#98902=DIRECTION('ref_axis',(0.841921744339881,0.53959964455853,3.35940480324977E-10));
#98903=DIRECTION('center_axis',(-2.06370491442204E-11,6.27289220567206E-10,
-1.));
#98904=DIRECTION('ref_axis',(-0.0002832914632344,0.999999959872973,6.2729503373459E-10));
#98905=DIRECTION('center_axis',(-0.00116885949849051,-0.999999314617607,
6.73185590139291E-5));
#98906=DIRECTION('ref_axis',(0.999999279542959,-0.00116884105546876,0.000273357184701292));
#98907=DIRECTION('center_axis',(-1.38833876773409E-9,-5.60197804810869E-10,
1.));
#98908=DIRECTION('ref_axis',(0.874068003319006,0.48580358744448,1.48564850166148E-9));
#98909=DIRECTION('',(2.58341939637571E-10,1.25326221622757E-10,-1.));
#98910=DIRECTION('center_axis',(-2.00858779478633E-10,-2.53513487979973E-10,
1.));
#98911=DIRECTION('ref_axis',(0.843438619581945,0.537225553187582,3.05605029285895E-10));
#98912=DIRECTION('',(4.7488738037435E-9,3.92128204906861E-9,1.));
#98913=DIRECTION('center_axis',(1.42747750815977E-9,7.32009786119647E-10,
-1.));
#98914=DIRECTION('ref_axis',(0.999994746401426,-0.00324147644572243,1.42509793761506E-9));
#98915=DIRECTION('center_axis',(-2.04246970898769E-11,-3.96096433430415E-10,
-1.));
#98916=DIRECTION('ref_axis',(-0.000283291462026813,0.999999959872973,-3.9609063719011E-10));
#98917=DIRECTION('center_axis',(-1.40049916108609E-11,2.29527119532946E-10,
1.));
#98918=DIRECTION('ref_axis',(0.999997315580224,-0.00231707409151948,1.45362069340457E-11));
#98919=DIRECTION('center_axis',(-7.01757228716016E-11,-1.76450049016452E-10,
-1.));
#98920=DIRECTION('ref_axis',(0.166895723380545,-0.985974552165158,1.62263122863416E-10));
#98921=DIRECTION('center_axis',(-2.04129274247733E-11,-3.98844179905211E-10,
-1.));
#98922=DIRECTION('ref_axis',(-0.000283291462023571,0.999999959872973,-3.98838372801535E-10));
#98923=DIRECTION('center_axis',(2.30407642617947E-10,-3.72146174987265E-10,
-1.));
#98924=DIRECTION('ref_axis',(0.0490550394680886,-0.9987960768359,3.83000731172944E-10));
#98925=DIRECTION('center_axis',(-2.04263580876052E-11,-3.96092908472312E-10,
-1.));
#98926=DIRECTION('ref_axis',(-0.0481294259186839,-0.998841107664646,3.96616982059623E-10));
#98927=DIRECTION('center_axis',(0.144733371665608,0.989470692403905,2.03944498455844E-7));
#98928=DIRECTION('ref_axis',(0.989469672487476,-0.144733222182878,-0.00143583567593754));
#98929=DIRECTION('center_axis',(4.79240445071249E-11,1.54472323821153E-10,
-1.));
#98930=DIRECTION('ref_axis',(-0.143408114887892,-0.989663636082635,-1.59748217001732E-10));
#98931=DIRECTION('center_axis',(2.04212985497471E-11,3.95823568366538E-10,
1.));
#98932=DIRECTION('ref_axis',(-0.659862422915643,0.751386440404601,-2.8394123455654E-10));
#98933=DIRECTION('center_axis',(-9.39398060208207E-12,4.32659741367303E-11,
1.));
#98934=DIRECTION('ref_axis',(-0.99991707581277,-0.0128779461887089,-8.8456605526259E-12));
#98935=DIRECTION('center_axis',(-0.904993353700707,0.425425701127831,-5.07685001967656E-5));
#98936=DIRECTION('ref_axis',(0.425420196057237,0.904981022808911,-0.00519664722283153));
#98937=DIRECTION('center_axis',(0.99999999333114,-0.000115489044259831,
6.27278355126715E-11));
#98938=DIRECTION('ref_axis',(6.27087627430491E-11,-1.65155146503171E-10,
-1.));
#98939=DIRECTION('',(-6.2724019215972E-11,3.30482862818127E-11,1.));
#98940=DIRECTION('',(-0.000115489044255053,-0.99999999333114,5.5562193734815E-11));
#98941=DIRECTION('center_axis',(2.08036881992057E-11,-6.27510876594073E-10,
1.));
#98942=DIRECTION('ref_axis',(0.000283291463234662,-0.999999959872973,-6.27516760428076E-10));
#98943=DIRECTION('center_axis',(1.22099287928543E-10,-3.69191816007586E-10,
1.));
#98944=DIRECTION('ref_axis',(-0.947272543435959,0.320428975675374,2.33959452882294E-10));
#98945=DIRECTION('',(2.88545089627279E-10,5.20228162770309E-10,-1.));
#98946=DIRECTION('center_axis',(-2.0711726387776E-11,6.20276580098888E-10,
-1.));
#98947=DIRECTION('ref_axis',(-0.999999993331252,0.000115488077690154,2.07833609821134E-11));
#98948=DIRECTION('',(-2.7711291081256E-10,-4.92591425427236E-10,1.));
#98949=DIRECTION('center_axis',(-2.04272035484593E-11,-3.96096266896961E-10,
-1.));
#98950=DIRECTION('ref_axis',(-0.000283291462026814,0.999999959872973,-3.96090446405601E-10));
#98951=DIRECTION('',(2.41972248986831E-9,-4.70058408863494E-10,1.));
#98952=DIRECTION('center_axis',(1.43856220815794E-9,-1.40684075500275E-10,
1.));
#98953=DIRECTION('ref_axis',(-0.999999993331143,0.000115489021707782,1.43857937234574E-9));
#98954=DIRECTION('center_axis',(-0.000115553762446844,-0.999999993323664,
-1.22033771976504E-11));
#98955=DIRECTION('ref_axis',(0.99997000386354,-0.000115550297129488,0.00774454784229479));
#98956=DIRECTION('center_axis',(1.32163264924059E-9,-2.30758218089377E-10,
-1.));
#98957=DIRECTION('ref_axis',(-0.946194338209912,0.323598940572287,-1.32519478212151E-9));
#98958=DIRECTION('',(3.95005679554305E-11,2.38625830206729E-11,-1.));
#98959=DIRECTION('center_axis',(-5.93492882876995E-11,1.35264355272113E-10,
1.));
#98960=DIRECTION('ref_axis',(-0.962453792884779,0.271445568322089,-9.38387107517405E-11));
#98961=DIRECTION('center_axis',(0.999999993331141,-0.000115489040493897,
3.16696386996884E-12));
#98962=DIRECTION('ref_axis',(3.1760229483261E-12,7.84429465827685E-11,-1.));
#98963=DIRECTION('',(-0.000115489040497046,-0.999999993331141,-3.0154906349722E-11));
#98964=DIRECTION('',(3.15354404915869E-12,-1.16201132049909E-10,-1.));
#98965=DIRECTION('',(-0.000115489040492255,-0.999999993331141,-4.85442241959788E-12));
#98966=DIRECTION('',(-3.17806870230031E-12,-9.61540291832819E-11,1.));
#98967=DIRECTION('',(0.000115489040496932,0.999999993331141,3.15947268347827E-11));
#98968=DIRECTION('center_axis',(-0.000152490410650817,-0.999999988373337,
6.85317635973348E-11));
#98969=DIRECTION('ref_axis',(-0.999999988373337,0.000152490410650817,4.19954065825675E-11));
#98970=DIRECTION('',(0.999999988373337,-0.000152490410796502,-1.75465336704761E-11));
#98971=DIRECTION('',(-8.1056938504992E-12,-6.85305701075833E-11,-1.));
#98972=DIRECTION('',(0.999999988373337,-0.00015249041050197,-4.67669149933902E-11));
#98973=DIRECTION('',(3.00920291289308E-12,-6.85322076865447E-11,-1.));
#98974=DIRECTION('',(-0.999999988373337,0.000152490410582167,-3.39816998325138E-12));
#98975=DIRECTION('center_axis',(-1.04315614306294E-11,-2.4076740601231E-11,
1.));
#98976=DIRECTION('ref_axis',(-0.000115489085335247,-0.999999993331136,-2.40779618465581E-11));
#98977=DIRECTION('',(-0.000115489038960367,-0.999999993331141,-2.40779340909825E-11));
#98978=DIRECTION('',(-0.00018949212683557,-0.999999982046367,-6.81874001706717E-12));
#98979=DIRECTION('',(0.999999988373291,-0.000152490715654608,-3.85622133183827E-12));
#98980=DIRECTION('center_axis',(-0.000152490715742228,-0.999999988373291,
-4.14919765212574E-11));
#98981=DIRECTION('ref_axis',(0.999999988373291,-0.000152490715742228,3.32164306368447E-11));
#98982=DIRECTION('',(8.08484551008404E-12,-4.14931422554332E-11,1.));
#98983=DIRECTION('',(0.999999988373291,-0.000152490715851191,1.84945377237726E-8));
#98984=DIRECTION('',(-3.02190954551418E-12,-4.14914769208963E-11,1.));
#98985=DIRECTION('center_axis',(-0.00015249027851425,-0.999999988373357,
1.16200660205124E-10));
#98986=DIRECTION('ref_axis',(-0.999999988373357,0.00015249027851425,7.19623347727756E-11));
#98987=DIRECTION('',(0.999999988373357,-0.000152490278759247,1.48503299284355E-10));
#98988=DIRECTION('',(-0.999999988373357,0.000152490278284339,8.01940800657791E-10));
#98989=DIRECTION('',(-8.11472677247904E-12,-1.16199466715372E-10,-1.));
#98990=DIRECTION('center_axis',(-1.87452063420135E-11,4.60242954858359E-13,
1.));
#98991=DIRECTION('ref_axis',(-0.00011548902647308,-0.999999993331143,4.58036386596916E-13));
#98992=DIRECTION('',(-0.000189492126839341,-0.999999982046367,1.93031424178258E-11));
#98993=DIRECTION('',(0.999999988373277,-0.000152490804086365,8.31216278533026E-11));
#98994=DIRECTION('center_axis',(-0.000152490804026234,-0.999999988373277,
-9.61545842947942E-11));
#98995=DIRECTION('ref_axis',(0.999999988373277,-0.000152490804026234,5.19101790361336E-11));
#98996=DIRECTION('',(8.07448725936854E-12,-9.61557222733944E-11,1.));
#98997=DIRECTION('',(-0.999999988373277,0.000152490803859387,-1.57591207878421E-11));
#98998=DIRECTION('',(0.999999988373277,-0.000152490804330106,5.98891870340693E-10));
#98999=DIRECTION('center_axis',(-5.85203714913857E-11,3.85358689403148E-11,
1.));
#99000=DIRECTION('ref_axis',(-0.000115489039187892,-0.999999993331141,3.85290757631829E-11));
#99001=DIRECTION('',(-0.00018949212686841,-0.999999982046367,1.75028325166693E-11));
#99002=DIRECTION('center_axis',(-2.07132284414657E-11,6.20276330298708E-10,
-1.));
#99003=DIRECTION('ref_axis',(-0.000283291463226125,0.999999959872973,6.20282217230267E-10));
#99004=DIRECTION('center_axis',(-0.258966336255548,-0.965886347706799,-1.10324915869597E-10));
#99005=DIRECTION('ref_axis',(-0.811261243672199,0.217509391719587,0.542719871599716));
#99006=DIRECTION('center_axis',(-8.17092864723035E-11,4.63598603950288E-10,
-1.));
#99007=DIRECTION('ref_axis',(-0.91196759448006,0.410262241277763,2.64714511038329E-10));
#99008=DIRECTION('center_axis',(0.0234884083818589,-0.0323374506491864,
-0.999200972756331));
#99009=DIRECTION('ref_axis',(0.587213055538089,-0.808445057726765,0.0399676874836216));
#99010=DIRECTION('center_axis',(0.00536081977420748,-0.00745988638535272,
-0.999957804963023));
#99011=DIRECTION('ref_axis',(-0.0351023436350737,-0.999357299951865,0.0072672212188019));
#99012=DIRECTION('center_axis',(5.4378012509515E-12,4.92278440233918E-12,
1.));
#99013=DIRECTION('ref_axis',(-0.000115489040091339,-0.999999993331141,4.92338808610882E-12));
#99014=DIRECTION('center_axis',(-2.08202962249243E-11,6.27627200211478E-10,
-1.));
#99015=DIRECTION('ref_axis',(-0.415344581710032,0.909664156952509,5.79577348429862E-10));
#99016=DIRECTION('center_axis',(-1.68963640862895E-8,2.42669077332724E-8,
1.));
#99017=DIRECTION('ref_axis',(-0.992962780344855,0.118426841762393,-1.9651313895501E-8));
#99018=DIRECTION('',(0.587693052081865,-0.809083973722569,-4.05720124163622E-10));
#99019=DIRECTION('center_axis',(2.01144567581885E-11,-6.2735497352584E-10,
1.));
#99020=DIRECTION('ref_axis',(0.000283291463233512,-0.999999959872973,-6.27360563511203E-10));
#99021=DIRECTION('center_axis',(0.909664156953226,0.415344581708462,2.32135283217971E-10));
#99022=DIRECTION('ref_axis',(-0.405736589499542,0.888621277214314,-0.213845845466497));
#99023=DIRECTION('center_axis',(-2.06926422611359E-11,6.2749994089728E-10,
-1.));
#99024=DIRECTION('ref_axis',(-0.96684519218049,0.2553632204478,1.80246997899926E-10));
#99025=DIRECTION('center_axis',(-0.587691815616555,0.809084871850486,-1.02969993642787E-10));
#99026=DIRECTION('ref_axis',(-0.801261408582185,-0.582009117166977,0.138728305155825));
#99027=DIRECTION('center_axis',(-7.96112592082315E-11,3.95933730246156E-10,
1.));
#99028=DIRECTION('ref_axis',(0.00028329146202704,-0.999999959872973,3.95956288596696E-10));
#99029=DIRECTION('',(-1.19353206484707E-11,5.73628256006486E-12,1.));
#99030=DIRECTION('center_axis',(-1.05201785992066E-6,-1.70208214300693E-7,
-0.999999999999432));
#99031=DIRECTION('ref_axis',(-0.393146809274647,0.919475712760864,2.5709520895789E-7));
#99032=DIRECTION('center_axis',(0.587691815548869,-0.809084871899651,8.35476965388438E-11));
#99033=DIRECTION('ref_axis',(0.801261408631031,0.582009117103389,-0.138728305140477));
#99034=DIRECTION('center_axis',(-2.10574194799834E-11,6.25796858777505E-10,
-1.));
#99035=DIRECTION('ref_axis',(-0.000283291463232807,0.999999959872973,6.25802698448449E-10));
#99036=DIRECTION('center_axis',(2.06371480234585E-11,-6.27287305432489E-10,
1.));
#99037=DIRECTION('ref_axis',(-0.250218563068496,-0.96818937749592,-6.02169112686916E-10));
#99038=DIRECTION('center_axis',(0.000138639726691138,-0.000190867819315238,
0.999999972174251));
#99039=DIRECTION('ref_axis',(0.000283516726140267,-0.999999941586367,-0.000190907120159566));
#99040=DIRECTION('',(0.000291131808950097,-0.000400805899485379,0.999999877298443));
#99041=DIRECTION('center_axis',(0.587691816324097,-0.809084871336551,-2.75715311692792E-10));
#99042=DIRECTION('ref_axis',(0.809084871336551,0.587691816324097,2.50835062090908E-10));
#99043=DIRECTION('center_axis',(0.587691816324412,-0.809084871336322,-2.75581113484691E-10));
#99044=DIRECTION('ref_axis',(0.801261408022212,0.582009117896011,-0.138728305331571));
#99045=DIRECTION('',(0.587691815772572,-0.80908487173716,3.54919649225849E-12));
#99046=DIRECTION('center_axis',(0.587691816324034,-0.809084871336597,-2.75636402591317E-10));
#99047=DIRECTION('ref_axis',(-0.571575168409398,-0.415172821286635,-0.707766455352798));
#99048=DIRECTION('center_axis',(0.587691816324286,-0.809084871336414,-2.75280132022715E-10));
#99049=DIRECTION('ref_axis',(0.00117974773319669,0.000856929091085896,-0.999998936933344));
#99050=DIRECTION('center_axis',(-2.0522486054303E-11,-3.7763639437749E-10,
-1.));
#99051=DIRECTION('ref_axis',(-0.000283291462048597,0.999999959872973,-3.77630561096479E-10));
#99052=DIRECTION('',(-1.3024039372065E-7,1.79311741871357E-7,-0.999999999999975));
#99053=DIRECTION('center_axis',(2.04707622381006E-11,3.96129989921334E-10,
1.));
#99054=DIRECTION('ref_axis',(0.000283291462026827,-0.999999959872973,3.96124140770418E-10));
#99055=DIRECTION('',(1.15013372437023E-11,-5.72715208591035E-12,-1.));
#99056=DIRECTION('center_axis',(-0.587318466703283,0.808557353008354,0.035944757134089));
#99057=DIRECTION('ref_axis',(0.141999597868785,0.146664654275767,-0.978941057158843));
#99058=DIRECTION('center_axis',(0.586201847227393,-0.807786163540895,-0.0620395704294883));
#99059=DIRECTION('ref_axis',(0.809344147835851,0.587334699735451,-2.91638014404574E-5));
#99060=DIRECTION('center_axis',(2.04565886799402E-11,3.96571220306896E-10,
1.));
#99061=DIRECTION('ref_axis',(0.262008206420234,0.965065645315619,-3.88077111850879E-10));
#99062=DIRECTION('center_axis',(2.0425645333097E-11,3.96534527435932E-10,
1.));
#99063=DIRECTION('ref_axis',(0.809084874975678,0.587691811314053,-2.49566167686644E-10));
#99064=DIRECTION('',(-1.54880228087073E-11,6.40884678659859E-12,-1.));
#99065=DIRECTION('center_axis',(0.809046427337663,0.587743436767135,-0.0012373153680342));
#99066=DIRECTION('ref_axis',(-0.00118103964961942,0.00373091669834255,0.999992342673651));
#99067=DIRECTION('center_axis',(0.809056615469586,0.58772954863949,-0.00117073520498981));
#99068=DIRECTION('ref_axis',(0.58726039488303,-0.808487254053083,-0.0383873499415176));
#99069=DIRECTION('center_axis',(-0.587681969808762,0.809092022942879,-2.77829469787494E-5));
#99070=DIRECTION('ref_axis',(1.57085383622748E-5,-2.29285688607354E-5,-0.999999999613761));
#99071=DIRECTION('center_axis',(0.981517590032396,-0.188199690633269,0.0347000994600777));
#99072=DIRECTION('ref_axis',(0.188313814706128,0.98210890778442,-2.10076337479302E-5));
#99073=DIRECTION('center_axis',(-0.124942905316383,-0.284131484682674,0.950609578019873));
#99074=DIRECTION('ref_axis',(-0.93974041921855,0.341210291532188,-0.0215286190793308));
#99075=DIRECTION('center_axis',(-0.986509626110635,0.158941604775959,-0.0391959674239304));
#99076=DIRECTION('ref_axis',(0.0629424025639226,0.147243520871554,-0.987095537180079));
#99077=DIRECTION('center_axis',(-0.995404426300895,0.0760890868477931,-0.0581418864782989));
#99078=DIRECTION('ref_axis',(0.0616650998421644,0.0448023550489905,-0.99709085064678));
#99079=DIRECTION('center_axis',(-0.139862334437855,-0.413772232192102,0.899572713721553));
#99080=DIRECTION('ref_axis',(-0.964121046404713,0.263928694537832,-0.0285000364743169));
#99081=DIRECTION('center_axis',(-0.040140368953435,0.509892198745793,0.859301283857101));
#99082=DIRECTION('ref_axis',(-0.0530343449551205,-0.859869381097388,0.507751913542802));
#99083=DIRECTION('center_axis',(-0.999800793150975,-0.0199593088583635,
2.13972988837973E-6));
#99084=DIRECTION('ref_axis',(-2.1036831984958E-6,-1.82700528789994E-6,-0.999999999996118));
#99085=DIRECTION('center_axis',(-0.476653402589789,-0.418832065835712,0.772904414806492));
#99086=DIRECTION('ref_axis',(-0.34109028498569,-0.722215594018954,-0.601715924040764));
#99087=DIRECTION('center_axis',(-0.612055096745778,0.790444163146993,0.0242194858402809));
#99088=DIRECTION('ref_axis',(0.167226338114389,0.159298318431841,-0.972964232428736));
#99089=DIRECTION('center_axis',(2.07026858763809E-11,-6.28157748039371E-10,
1.));
#99090=DIRECTION('ref_axis',(0.00028329146323542,-0.999999959872973,-6.28163594785986E-10));
#99091=DIRECTION('center_axis',(-1.55488509220869E-10,-3.44807127294899E-10,
1.));
#99092=DIRECTION('ref_axis',(-0.773425218494287,-0.633887554221618,-3.38822173790785E-10));
#99093=DIRECTION('',(-1.3447836372249E-10,6.66744348620796E-10,-1.));
#99094=DIRECTION('center_axis',(3.30372300696991E-10,6.85209389228447E-11,
-1.));
#99095=DIRECTION('ref_axis',(-0.907718991806381,-0.419578636150612,-3.2862736583639E-10));
#99096=DIRECTION('center_axis',(0.830436738583283,-0.55711293577798,9.33655930346333E-12));
#99097=DIRECTION('ref_axis',(0.55711293577798,0.830436738583283,-7.12291337023885E-12));
#99098=DIRECTION('',(0.557112935777969,0.83043673858329,-7.02385705153574E-12));
#99099=DIRECTION('',(3.1611865452196E-7,4.71710993960039E-7,0.999999999999839));
#99100=DIRECTION('',(-0.557112935777538,-0.83043673858358,2.41531239453252E-12));
#99101=DIRECTION('center_axis',(2.04273477473482E-11,3.96340543717954E-10,
1.));
#99102=DIRECTION('ref_axis',(0.000283291462026532,-0.999999959872973,3.96334705980873E-10));
#99103=DIRECTION('',(1.02170216731423E-11,-3.84952514309589E-10,-1.));
#99104=DIRECTION('center_axis',(4.42314529187221E-11,-1.3993026182213E-10,
-1.));
#99105=DIRECTION('ref_axis',(0.922539882633416,-0.385901755568335,9.48100672490186E-11));
#99106=DIRECTION('',(-6.9451165374268E-11,3.49669946331232E-10,1.));
#99107=DIRECTION('center_axis',(-4.58066028684312E-11,1.39832978529597E-10,
1.));
#99108=DIRECTION('ref_axis',(0.994843329114523,-0.101423619124601,5.97449775118501E-11));
#99109=DIRECTION('center_axis',(0.999999982046367,-0.000189492125457397,
-3.61268098769685E-11));
#99110=DIRECTION('ref_axis',(-0.000189492125457397,-0.999999982046367,-1.67654085059255E-12));
#99111=DIRECTION('',(-2.05224123285552E-11,-3.77637254800334E-10,-1.));
#99112=DIRECTION('',(0.00018949212545784,0.999999982046367,-1.29561222861341E-10));
#99113=DIRECTION('center_axis',(2.0460968856717E-11,3.96263438728894E-10,
1.));
#99114=DIRECTION('ref_axis',(-0.654029076041053,0.756469409621359,-2.86379111729584E-10));
#99115=DIRECTION('center_axis',(-6.02171623155512E-9,-4.69347238851725E-9,
-1.));
#99116=DIRECTION('ref_axis',(0.163791237512937,0.986495023055859,-5.61641619650268E-9));
#99117=DIRECTION('',(0.000126857072947994,-2.10840554704383E-5,0.999999991731373));
#99118=DIRECTION('center_axis',(-2.04263392224874E-11,-3.96096960786352E-10,
-1.));
#99119=DIRECTION('ref_axis',(-0.000283291462026814,0.999999959872973,-3.96091112312603E-10));
#99120=DIRECTION('center_axis',(-1.50447461780279E-10,-2.4737956128007E-10,
-1.));
#99121=DIRECTION('ref_axis',(0.822850367023014,0.56825810464092,-2.64370608206226E-10));
#99122=DIRECTION('',(8.13965851664822E-11,1.14528329930863E-9,1.));
#99123=DIRECTION('center_axis',(-2.05739236411317E-11,-3.96440963390532E-10,
-1.));
#99124=DIRECTION('ref_axis',(-0.000283291462026361,0.999999959872973,-3.96435032372703E-10));
#99125=DIRECTION('',(-2.13307204954827E-10,4.47326904406964E-10,1.));
#99126=DIRECTION('center_axis',(3.05241977527348E-10,1.62092803068781E-9,
-1.));
#99127=DIRECTION('ref_axis',(0.601722972354472,-0.798704866982103,-1.11103298713062E-9));
#99128=DIRECTION('center_axis',(0.601722785485792,-0.798705007763955,4.87422879835719E-10));
#99129=DIRECTION('ref_axis',(0.798705007763955,0.601722785485792,2.34860741965548E-12));
#99130=DIRECTION('',(-0.798705007763957,-0.601722785485789,1.40953637650654E-11));
#99131=DIRECTION('',(2.71537660412324E-11,4.34127755966074E-10,1.));
#99132=DIRECTION('center_axis',(0.601722785534494,-0.798705007727264,-2.15407275350188E-10));
#99133=DIRECTION('ref_axis',(-0.798705007727264,-0.601722785534494,1.7699990778608E-11));
#99134=DIRECTION('',(0.000725676964113559,0.000544776520138873,0.999999588305659));
#99135=DIRECTION('',(-3.09566795808625E-11,-4.33463220872454E-10,-1.));
#99136=DIRECTION('',(0.798705007727254,0.601722785534507,3.90049104126433E-13));
#99137=DIRECTION('center_axis',(2.08172572062348E-11,-6.27680435405509E-10,
1.));
#99138=DIRECTION('ref_axis',(0.192929035481847,0.981212712549141,6.11871742761668E-10));
#99139=DIRECTION('center_axis',(-4.59619015113002E-9,9.20845621976696E-11,
-1.));
#99140=DIRECTION('ref_axis',(0.858068810534768,0.513534727537923,-3.89656821984239E-9));
#99141=DIRECTION('center_axis',(-2.0425521083528E-11,-3.96094851362605E-10,
-1.));
#99142=DIRECTION('ref_axis',(-0.000283291462026816,0.999999959872973,-3.9608897632916E-10));
#99143=DIRECTION('center_axis',(2.21534170565321E-10,-2.6765062388634E-11,
-1.));
#99144=DIRECTION('ref_axis',(0.999298808487204,0.0374418396456898,2.20377221145673E-10));
#99145=DIRECTION('',(-1.78126231800083E-6,4.75287037536853E-5,0.999999998868925));
#99146=DIRECTION('center_axis',(-2.03764123629657E-11,-3.96063376539857E-10,
-1.));
#99147=DIRECTION('ref_axis',(-0.000283291462026909,0.999999959872973,-3.96057561017224E-10));
#99148=DIRECTION('center_axis',(-4.08860114167742E-9,6.00454130861294E-9,
-1.));
#99149=DIRECTION('ref_axis',(0.00108247005423396,-0.999999414129119,-6.00900616351968E-9));
#99150=DIRECTION('center_axis',(-0.000189492108515233,-0.99999998204637,
-8.16626516408902E-10));
#99151=DIRECTION('ref_axis',(0.99999998204637,-0.000189492108515233,-5.04636073596701E-12));
#99152=DIRECTION('',(-0.99999998204637,0.000189492108530836,4.80236996870664E-10));
#99153=DIRECTION('',(5.98630461607491E-11,-8.16653383806098E-10,1.));
#99154=DIRECTION('center_axis',(-0.000189492190041717,-0.999999982046355,
4.21499640745893E-10));
#99155=DIRECTION('ref_axis',(-0.999999982046355,0.000189492190041717,-1.50331068665514E-11));
#99156=DIRECTION('',(-2.19841673077675E-11,-4.21488399737768E-10,-1.));
#99157=DIRECTION('',(0.999999982046355,-0.000189492190036761,-3.41599216578323E-10));
#99158=DIRECTION('center_axis',(2.06127031675968E-11,3.96526672608033E-10,
1.));
#99159=DIRECTION('ref_axis',(0.711221843392203,0.702967630465156,-2.9340563508462E-10));
#99160=DIRECTION('center_axis',(3.67646241670669E-8,4.53665443822526E-8,
-0.999999999999998));
#99161=DIRECTION('ref_axis',(0.999541301931868,-0.0302850744153822,3.5373856128326E-8));
#99162=DIRECTION('',(-4.19384742015119E-6,-0.000137755786403154,0.999999990502877));
#99163=DIRECTION('center_axis',(-2.04262698335483E-11,-3.96095267696239E-10,
-1.));
#99164=DIRECTION('ref_axis',(-0.000283291462026815,0.999999959872973,-3.96089473070621E-10));
#99165=DIRECTION('',(-3.96581353728775E-10,5.07717814457465E-10,1.));
#99166=DIRECTION('center_axis',(-2.75480240593921E-9,8.96858420862401E-10,
-1.));
#99167=DIRECTION('ref_axis',(0.975138607321856,-0.221595795335541,-2.88505452973674E-9));
#99168=DIRECTION('center_axis',(-2.03704149902284E-11,-3.95885491055736E-10,
-1.));
#99169=DIRECTION('ref_axis',(-0.000283291462027062,0.999999959872973,-3.95879696658352E-10));
#99170=DIRECTION('center_axis',(1.11494622345373E-10,-1.9543361373664E-10,
-1.));
#99171=DIRECTION('ref_axis',(0.618636655296431,-0.785677216625024,2.22521518484175E-10));
#99172=DIRECTION('',(2.04131089809323E-11,-1.94488016802552E-10,1.));
#99173=DIRECTION('center_axis',(-2.06328814710693E-11,6.27445206902166E-10,
-1.));
#99174=DIRECTION('ref_axis',(-0.137357843001611,-0.990521490410958,-6.18663873819167E-10));
#99175=DIRECTION('',(9.18264474181196E-11,2.08807193757821E-12,1.));
#99176=DIRECTION('center_axis',(1.41332418229605E-9,4.28381635719788E-10,
-1.));
#99177=DIRECTION('ref_axis',(-0.809084821228735,-0.587691885308335,-1.39523987741206E-9));
#99178=DIRECTION('center_axis',(0.809084871757206,0.587691815744975,-1.68686953294639E-10));
#99179=DIRECTION('ref_axis',(0.587691815744975,-0.809084871757206,1.61180790936299E-11));
#99180=DIRECTION('',(-0.587691815744972,0.809084871757208,-1.1796646992579E-11));
#99181=DIRECTION('',(7.6712137198065E-11,3.7004081576697E-10,1.));
#99182=DIRECTION('center_axis',(0.809084871741722,0.587691815766293,2.45591519343336E-10));
#99183=DIRECTION('ref_axis',(-0.587691815766293,0.809084871741722,-3.65808078273133E-12));
#99184=DIRECTION('',(-6.89736246728412E-10,3.68022980978822E-10,1.));
#99185=DIRECTION('',(-7.62378306318201E-11,-3.66145833652354E-10,-1.));
#99186=DIRECTION('',(0.58769181576628,-0.809084871741731,1.2823769823811E-11));
#99187=DIRECTION('center_axis',(2.04183978752548E-11,3.96311067296651E-10,
1.));
#99188=DIRECTION('ref_axis',(0.000283291462026591,-0.999999959872973,3.96305276298749E-10));
#99189=DIRECTION('center_axis',(7.24742228036535E-10,3.77669717721574E-9,
-1.));
#99190=DIRECTION('ref_axis',(0.555862203695051,-0.831274449567218,-2.73657045675961E-9));
#99191=DIRECTION('',(4.18214050751375E-10,-1.97257783440818E-10,1.));
#99192=DIRECTION('center_axis',(-2.03698358094279E-11,-3.95884131032531E-10,
-1.));
#99193=DIRECTION('ref_axis',(-0.000283291462027064,0.999999959872973,-3.95878364376342E-10));
#99194=DIRECTION('center_axis',(5.90697371658649E-11,-3.19089726863453E-10,
-1.));
#99195=DIRECTION('ref_axis',(0.0386040572239363,-0.999254585561583,3.21131889851886E-10));
#99196=DIRECTION('',(4.55126833245065E-5,1.75918489564442E-6,0.99999999896275));
#99197=DIRECTION('center_axis',(-2.04453567791141E-11,-3.96260690926908E-10,
-1.));
#99198=DIRECTION('ref_axis',(-0.69282778336351,-0.721103087359641,2.99909959464016E-10));
#99199=DIRECTION('center_axis',(2.65718115392832E-9,1.60421734229921E-9,
-1.));
#99200=DIRECTION('ref_axis',(-0.999999106035608,-0.00133713424333353,-2.65928721002501E-9));
#99201=DIRECTION('center_axis',(0.999999982046365,-0.000189492135607361,
-2.32102551154384E-11));
#99202=DIRECTION('ref_axis',(-0.000189492135607361,-0.999999982046365,2.9555559388772E-11));
#99203=DIRECTION('',(0.000189492135608676,0.999999982046365,5.78684322682932E-12));
#99204=DIRECTION('',(2.05224123285552E-11,3.77637254800334E-10,1.));
#99205=DIRECTION('center_axis',(0.999999982046369,-0.000189492114752204,
5.60488140274873E-11));
#99206=DIRECTION('ref_axis',(0.000189492114752204,0.999999982046369,-8.29038226957124E-12));
#99207=DIRECTION('',(5.59779555608236E-11,-3.8018507786397E-10,-1.));
#99208=DIRECTION('',(-0.000189492114759449,-0.999999982046369,-3.16035919656343E-10));
#99209=DIRECTION('center_axis',(-2.0369964612646E-11,-3.95885074722102E-10,
-1.));
#99210=DIRECTION('ref_axis',(-0.000283291462027063,0.999999959872973,-3.95879243111787E-10));
#99211=DIRECTION('',(-2.43952548439896E-11,9.69989244481439E-11,1.));
#99212=DIRECTION('center_axis',(2.3924844575092E-9,1.66047234295696E-8,
-1.));
#99213=DIRECTION('ref_axis',(-0.143586211585328,-0.989637812455937,-1.67761891729348E-8));
#99214=DIRECTION('center_axis',(0.99999999333114,-0.000115489044953318,
-1.97942426338749E-11));
#99215=DIRECTION('ref_axis',(0.000115489044953318,0.99999999333114,-8.57990761771177E-12));
#99216=DIRECTION('',(-1.97980583802691E-11,-3.30387558860754E-11,-1.));
#99217=DIRECTION('',(1.98509453319673E-11,-7.4304082886556E-11,1.));
#99218=DIRECTION('',(-0.00011548905411194,-0.999999993331139,1.35183531035921E-12));
#99219=DIRECTION('center_axis',(-2.06664377451482E-11,6.27302154665443E-10,
-1.));
#99220=DIRECTION('ref_axis',(-0.000283291463234358,0.999999959872973,6.27308032637102E-10));
#99221=DIRECTION('',(4.48573371616369E-5,3.38045130346132E-5,0.999999998422537));
#99222=DIRECTION('center_axis',(-1.44407725577791E-10,-7.28910348746225E-10,
-1.));
#99223=DIRECTION('ref_axis',(-0.601836018395905,0.798619688563564,-4.95201900893727E-10));
#99224=DIRECTION('center_axis',(0.601722785488535,-0.798705007761888,9.13606579278081E-10));
#99225=DIRECTION('ref_axis',(-0.798705007761888,-0.601722785488535,-5.13478148889135E-13));
#99226=DIRECTION('',(0.798705007761892,0.601722785488531,6.23573415126089E-12));
#99227=DIRECTION('',(1.40877076670876E-11,3.21152313631501E-10,1.));
#99228=DIRECTION('center_axis',(0.601722785495804,-0.798705007756412,-1.52777512862912E-11));
#99229=DIRECTION('ref_axis',(0.798705007756412,0.601722785495804,-1.93159724326541E-12));
#99230=DIRECTION('',(-1.06114132342183E-10,2.83347816321111E-10,1.));
#99231=DIRECTION('',(-1.00736638475318E-11,-3.21586739460145E-10,-1.));
#99232=DIRECTION('',(-0.798705007756412,-0.601722785495805,-3.17026960239275E-12));
#99233=DIRECTION('center_axis',(0.999999978642919,-0.0002066740471882,2.39726537232254E-11));
#99234=DIRECTION('ref_axis',(-0.0002066740471882,-0.999999978642919,2.79491707555479E-12));
#99235=DIRECTION('center_axis',(0.00224337204419496,0.999997483635992,1.88549651042313E-6));
#99236=DIRECTION('ref_axis',(-0.999994280729358,0.00224336008669756,0.00253097690529822));
#99237=DIRECTION('',(0.000206674047186941,0.999999978642919,-1.13896947429026E-11));
#99238=DIRECTION('center_axis',(-2.06369981867183E-11,6.27507046324638E-10,
-1.));
#99239=DIRECTION('ref_axis',(-0.000283291463234657,0.999999959872973,6.27512895994195E-10));
#99240=DIRECTION('center_axis',(-3.51437945585176E-11,9.83047254710101E-11,
-1.));
#99241=DIRECTION('ref_axis',(-0.998179577022017,0.0603119558308978,4.1010165662407E-11));
#99242=DIRECTION('',(-3.42682645338853E-6,-5.67672287937471E-5,0.999999998382869));
#99243=DIRECTION('center_axis',(7.95935411763288E-11,-3.95625893157003E-10,
-1.));
#99244=DIRECTION('ref_axis',(-0.000283291462027352,0.999999959872973,-3.95648442393402E-10));
#99245=DIRECTION('',(-0.00165380930044756,3.13754579400749E-7,0.999998632456415));
#99246=DIRECTION('center_axis',(9.61468272640993E-9,-1.26810285328016E-8,
-1.));
#99247=DIRECTION('ref_axis',(-0.0162278769634761,0.99986831933473,-1.28353396998502E-8));
#99248=DIRECTION('center_axis',(-0.000189492100695045,-0.999999982046372,
3.70605185429085E-10));
#99249=DIRECTION('ref_axis',(-0.999999982046372,0.000189492100695045,6.4623320258396E-12));
#99250=DIRECTION('',(0.999999982046372,-0.000189492100694273,1.78716874632556E-10));
#99251=DIRECTION('',(2.05224123285552E-11,3.77637254800334E-10,1.));
#99252=DIRECTION('center_axis',(-0.000189492149643959,-0.999999982046363,
1.27240940006601E-10));
#99253=DIRECTION('ref_axis',(0.999999982046363,-0.000189492149643959,5.55563651723559E-12));
#99254=DIRECTION('',(-0.0118719809887822,-0.000222654444410025,0.999929500761129));
#99255=DIRECTION('',(1.21787239581311E-11,1.27242966163621E-10,1.));
#99256=DIRECTION('',(-0.999999982046363,0.000189492149648366,-1.07660582922622E-10));
#99257=DIRECTION('center_axis',(-2.0637045457933E-11,6.27506879791184E-10,
-1.));
#99258=DIRECTION('ref_axis',(-0.000283291463234657,0.999999959872973,6.27512669183371E-10));
#99259=DIRECTION('',(1.96370329719198E-11,-3.28999760768056E-11,1.));
#99260=DIRECTION('',(1.55727065319058E-5,0.000126449996067035,0.999999991883945));
#99261=DIRECTION('center_axis',(5.9967042399453E-11,5.06553132773035E-11,
-1.));
#99262=DIRECTION('ref_axis',(-0.578449613379727,0.815718116006286,6.63271800784861E-12));
#99263=DIRECTION('center_axis',(0.809084871746989,0.587691815759041,-2.78774059392362E-10));
#99264=DIRECTION('ref_axis',(-0.587691815759041,0.809084871746989,-8.96852037080009E-12));
#99265=DIRECTION('',(6.07069232383406E-11,-1.69077729594846E-10,1.));
#99266=DIRECTION('',(-0.587691816101957,0.809084871497907,-7.04242220095352E-13));
#99267=DIRECTION('center_axis',(0.809084943511418,0.587691716959067,-9.1056180942517E-7));
#99268=DIRECTION('ref_axis',(0.587665593432134,-0.809048964207562,0.00942994224421888));
#99269=DIRECTION('',(4.66491474337971E-10,-3.76166369164821E-10,-1.));
#99270=DIRECTION('',(-6.07360786664124E-11,-3.64088101889592E-10,-1.));
#99271=DIRECTION('center_axis',(-5.82200737272998E-13,-1.25560672969982E-12,
-1.));
#99272=DIRECTION('ref_axis',(0.880588079999095,-0.473882510083994,8.2326276918675E-14));
#99273=DIRECTION('center_axis',(0.743619822502904,-0.66860269180411,9.64613592888131E-6));
#99274=DIRECTION('ref_axis',(0.658291582275478,0.732149283749227,-0.174956048797237));
#99275=DIRECTION('center_axis',(0.765782073829612,-0.643081162013426,-0.00494312296833033));
#99276=DIRECTION('ref_axis',(0.0668176280589309,0.071917040637655,0.995170007509521));
#99277=DIRECTION('center_axis',(0.998226211425281,-0.0595351226044773,-2.28386407008507E-12));
#99278=DIRECTION('ref_axis',(0.0595351226044773,0.998226211425281,2.67841651635514E-11));
#99279=DIRECTION('',(0.0595351226044773,0.998226211425281,-1.37909128561375E-12));
#99280=DIRECTION('center_axis',(-0.000115489021777609,-0.999999993331143,
9.93669591053958E-11));
#99281=DIRECTION('ref_axis',(0.00117999096544705,-1.36375370128902E-7,-0.999999303810409));
#99282=DIRECTION('center_axis',(-0.000115489041858432,-0.999999993331141,
3.30410421245375E-11));
#99283=DIRECTION('ref_axis',(0.00117999096544705,-1.36375370128902E-7,-0.999999303810409));
#99284=DIRECTION('',(0.000115158010689347,0.999999993369316,-1.34420252706491E-12));
#99285=DIRECTION('center_axis',(-0.000115489003888492,-0.999999993331145,
-6.3609673084386E-10));
#99286=DIRECTION('ref_axis',(0.00117999096523874,-1.35639885781601E-7,-0.999999303810409));
#99287=DIRECTION('center_axis',(2.04645352313432E-11,-6.27374874273556E-10,
1.));
#99288=DIRECTION('ref_axis',(-0.6544431764078,0.756111188155069,4.87757982166883E-10));
#99289=DIRECTION('center_axis',(-6.63005891507473E-13,-1.31714084083967E-12,
-1.));
#99290=DIRECTION('ref_axis',(0.655858880025223,-0.754883520479856,5.59444885512573E-13));
#99291=DIRECTION('center_axis',(-0.989680168648309,0.143293976789869,-5.50324785741907E-11));
#99292=DIRECTION('ref_axis',(-0.13941836719347,-0.962912721351368,0.231001320231744));
#99293=DIRECTION('center_axis',(2.04712952318886E-11,3.9614331259763E-10,
1.));
#99294=DIRECTION('ref_axis',(0.000283291462026758,-0.999999959872973,3.96137493000548E-10));
#99295=DIRECTION('center_axis',(2.04811898777552E-11,3.96096322408113E-10,
1.));
#99296=DIRECTION('ref_axis',(0.998985493942322,0.045033131057212,-3.82978678662455E-11));
#99297=DIRECTION('center_axis',(-7.34552488279583E-11,-5.94482157945109E-9,
1.));
#99298=DIRECTION('ref_axis',(0.382063460327229,-0.924136089698257,-5.46575960725589E-9));
#99299=DIRECTION('center_axis',(-2.07161180570958E-11,6.28155111259687E-10,
-1.));
#99300=DIRECTION('ref_axis',(-0.000283291463235074,0.999999959872973,6.28160967680261E-10));
#99301=DIRECTION('center_axis',(-9.81255297719322E-10,-2.36567432310153E-9,
-1.));
#99302=DIRECTION('ref_axis',(0.16520818506629,0.986258716355451,-2.49527547870638E-9));
#99303=DIRECTION('center_axis',(2.29215899017442E-9,6.21613446827318E-9,
-1.));
#99304=DIRECTION('ref_axis',(0.546214303968937,0.837645470434676,6.45892988013623E-9));
#99305=DIRECTION('center_axis',(-2.07481362819728E-11,6.27712659628799E-10,
-1.));
#99306=DIRECTION('ref_axis',(0.867752308377976,0.496996912771794,2.9396701739218E-10));
#99307=DIRECTION('center_axis',(-1.49023566924089E-12,-2.03712047230908E-12,
-1.));
#99308=DIRECTION('ref_axis',(0.438201402010908,-0.898876816519191,1.17807027445255E-12));
#99309=DIRECTION('center_axis',(-0.553097194266293,0.833116734569597,-1.65785130893104E-5));
#99310=DIRECTION('ref_axis',(-0.833116734683836,-0.553097194342679,-1.99587770244082E-8));
#99311=DIRECTION('center_axis',(-0.553083672440479,0.833125711570441,-4.96469809707634E-11));
#99312=DIRECTION('ref_axis',(-0.825988406457338,-0.548345459617438,0.130615501817385));
#99313=DIRECTION('',(0.553083672193615,-0.833125711734325,7.5575656843796E-13));
#99314=DIRECTION('center_axis',(-0.553083900850672,0.833125559936575,4.1576745954397E-7));
#99315=DIRECTION('ref_axis',(-0.833125559936808,-0.553083900850451,-1.69443322699957E-7));
#99316=DIRECTION('center_axis',(0.580970407976069,-0.813924678886667,4.64258089342973E-5));
#99317=DIRECTION('ref_axis',(0.052611834712637,0.0376106640935265,0.997906525078684));
#99318=DIRECTION('center_axis',(0.552666370123733,-0.833402492684927,-0.000410512859650186));
#99319=DIRECTION('ref_axis',(0.0544834292642783,0.0356388628574506,0.997878463235795));
#99320=DIRECTION('center_axis',(0.552793437387971,-0.833318262494156,-0.000298285956845362));
#99321=DIRECTION('ref_axis',(0.826157794031098,0.548090193324761,-0.130615616764981));
#99322=DIRECTION('center_axis',(-3.09650916019422E-12,-2.55534482462849E-12,
-1.));
#99323=DIRECTION('ref_axis',(0.37518325560183,-0.926950659267262,1.20692075221257E-12));
#99324=DIRECTION('center_axis',(-2.09531404813529E-11,6.27770863070864E-10,
-1.));
#99325=DIRECTION('ref_axis',(-0.000283291463234922,0.999999959872973,6.27776793517783E-10));
#99326=DIRECTION('center_axis',(-8.9710277633142E-9,3.31716018542316E-9,
-1.));
#99327=DIRECTION('ref_axis',(0.928973882732256,0.370145275805806,-7.10601931759821E-9));
#99328=DIRECTION('center_axis',(2.05188405329182E-11,3.96083166265271E-10,
1.));
#99329=DIRECTION('ref_axis',(0.00028329146202683,-0.999999959872973,3.96077340577519E-10));
#99330=DIRECTION('center_axis',(-7.90416448221906E-10,8.12930139870716E-10,
1.));
#99331=DIRECTION('ref_axis',(-0.412637288048866,-0.910895421281542,4.1433900339561E-10));
#99332=DIRECTION('center_axis',(-2.07481701090806E-11,6.28150920167769E-10,
-1.));
#99333=DIRECTION('ref_axis',(-0.000115489042601966,-0.999999993331141,-6.2814851273531E-10));
#99334=DIRECTION('center_axis',(1.84384233142126E-11,3.96466942609308E-10,
1.));
#99335=DIRECTION('ref_axis',(0.000283291462026837,-0.999999959872973,3.96461716510445E-10));
#99336=DIRECTION('center_axis',(2.06371480234585E-11,-6.27503243810779E-10,
1.));
#99337=DIRECTION('ref_axis',(-0.000115488919309144,-0.999999993331155,-6.27500862513476E-10));
#99338=DIRECTION('center_axis',(-0.0979736931646495,0.99518900488685,-3.83563847350388E-10));
#99339=DIRECTION('ref_axis',(-0.00117995801081336,-0.000116163321708085,
0.999999297102341));
#99340=DIRECTION('center_axis',(-1.81432434375774E-9,3.19516885172177E-10,
-1.));
#99341=DIRECTION('ref_axis',(-0.880889393477891,0.473322169835888,1.74946309823193E-9));
#99342=DIRECTION('center_axis',(-0.473322856201188,-0.880889024677655,9.08597919124787E-11));
#99343=DIRECTION('ref_axis',(1.39483291333412E-9,-8.5262286530829E-10,-1.));
#99344=DIRECTION('center_axis',(2.13141628912367E-11,3.95119492679896E-10,
1.));
#99345=DIRECTION('ref_axis',(0.000283291462027739,-0.999999959872973,3.95113404362346E-10));
#99346=DIRECTION('center_axis',(2.07481529786863E-11,-6.27284002518991E-10,
1.));
#99347=DIRECTION('ref_axis',(-0.000115488919721423,-0.999999993331155,-6.27281628503544E-10));
#99348=DIRECTION('center_axis',(-0.473322856416325,-0.880889024562056,-8.45158110163169E-11));
#99349=DIRECTION('ref_axis',(-9.98334454358681E-11,1.49586656174456E-10,
-1.));
#99350=DIRECTION('center_axis',(-4.14953597090845E-10,3.09571146495102E-10,
-1.));
#99351=DIRECTION('ref_axis',(0.472455397498359,-0.881354580957442,-4.68883949172418E-10));
#99352=DIRECTION('center_axis',(0.881366746269828,0.472432702688687,2.91777088601286E-10));
#99353=DIRECTION('ref_axis',(-0.472432702688769,0.881366746269784,2.96672471941959E-10));
#99354=DIRECTION('center_axis',(-1.91956075600713E-11,-4.01558619689268E-10,
-1.));
#99355=DIRECTION('ref_axis',(-0.000283291462020701,0.999999959872973,-4.01553096289961E-10));
#99356=DIRECTION('center_axis',(2.06926756545628E-11,-6.27074614456546E-10,
1.));
#99357=DIRECTION('ref_axis',(0.348848911275135,-0.93717897815847,-5.94899785904609E-10));
#99358=DIRECTION('center_axis',(-0.937178977838801,-0.348848912133922,-2.81581064021097E-10));
#99359=DIRECTION('ref_axis',(0.340308849454973,-0.914236188362248,0.219913798729186));
#99360=DIRECTION('center_axis',(-2.03038972353825E-11,-3.96555732695702E-10,
-1.));
#99361=DIRECTION('ref_axis',(0.0199561879987365,-0.999800855451004,3.96102352377649E-10));
#99362=DIRECTION('center_axis',(2.07345930789554E-11,-6.2752722462811E-10,
1.));
#99363=DIRECTION('ref_axis',(0.000283291463234708,-0.999999959872973,-6.27533083569173E-10));
#99364=DIRECTION('center_axis',(-2.65432556316447E-9,-7.79099007530704E-10,
-1.));
#99365=DIRECTION('ref_axis',(-0.344714941506004,0.938707414002101,1.83577177911509E-10));
#99366=DIRECTION('',(-1.27889735607178E-10,-2.23795240117397E-10,1.));
#99367=DIRECTION('center_axis',(-2.04256002302866E-11,-3.96094212984366E-10,
-1.));
#99368=DIRECTION('ref_axis',(-0.000283291462026816,0.999999959872973,-3.96088380240333E-10));
#99369=DIRECTION('',(0.000243922076805946,-2.71565046283673E-8,0.999999970251009));
#99370=DIRECTION('center_axis',(-5.57493851430224E-12,1.04189608884919E-8,
-1.));
#99371=DIRECTION('ref_axis',(0.0960868628996929,0.995372952605251,1.03702167072276E-8));
#99372=DIRECTION('',(5.33224803008707E-5,-5.14667709147765E-6,0.999999998565112));
#99373=DIRECTION('center_axis',(7.95291319778679E-11,-3.96182642248277E-10,
-1.));
#99374=DIRECTION('ref_axis',(-0.000283291462026686,0.999999959872973,-3.96205109421889E-10));
#99375=DIRECTION('center_axis',(-2.535974089426E-8,-2.09281595942024E-8,
-1.));
#99376=DIRECTION('ref_axis',(0.999992474364802,0.00387958938039077,-2.54407315025616E-8));
#99377=DIRECTION('center_axis',(0.999999982046367,-0.000189492126580599,
1.14655574531136E-10));
#99378=DIRECTION('ref_axis',(0.000189492126580599,0.999999982046367,-1.04367556263973E-11));
#99379=DIRECTION('',(-0.000189492126578243,-0.999999982046367,9.40038602514903E-11));
#99380=DIRECTION('',(1.14583999406836E-10,-3.73178904444771E-10,-1.));
#99381=DIRECTION('center_axis',(2.04282448162257E-11,3.96336630181793E-10,
1.));
#99382=DIRECTION('ref_axis',(0.00028329146202653,-0.999999959872973,3.96330820181798E-10));
#99383=DIRECTION('',(6.31808708129178E-11,6.2492961916405E-10,-1.));
#99384=DIRECTION('center_axis',(1.08148082503257E-11,-3.79951708984194E-10,
-1.));
#99385=DIRECTION('ref_axis',(0.29667138474193,-0.95497962778025,3.66061329548992E-10));
#99386=DIRECTION('',(2.63415966816893E-11,3.49696307466729E-10,1.));
#99387=DIRECTION('center_axis',(1.32461682464738E-10,4.46080561378181E-10,
1.));
#99388=DIRECTION('ref_axis',(0.528862053310624,-0.84870779928552,3.08539268337183E-10));
#99389=DIRECTION('center_axis',(7.86939220384641E-11,-3.96415678061146E-10,
-1.));
#99390=DIRECTION('ref_axis',(-0.000283291462025964,0.999999959872973,-3.96437964423438E-10));
#99391=DIRECTION('center_axis',(2.07481701090806E-11,-6.27719126677917E-10,
1.));
#99392=DIRECTION('ref_axis',(0.000115488993582458,0.999999993331146,6.27716767113737E-10));
#99393=DIRECTION('center_axis',(8.09160891502431E-11,-3.95334986968976E-10,
-1.));
#99394=DIRECTION('ref_axis',(-0.995188973049206,-0.0979740165618808,-4.17916849641885E-11));
#99395=DIRECTION('',(7.78340849923263E-7,-1.48920803830221E-6,0.999999999998588));
#99396=DIRECTION('center_axis',(2.04788161255187E-11,3.95875165981607E-10,
1.));
#99397=DIRECTION('ref_axis',(0.000283291462027075,-0.999999959872973,3.95869353203759E-10));
#99398=DIRECTION('center_axis',(-2.45541112529196E-9,-9.54927942276029E-10,
-1.));
#99399=DIRECTION('ref_axis',(0.999473655336079,0.0324409045671667,-2.48509801263158E-9));
#99400=DIRECTION('center_axis',(-2.04256787265239E-11,-3.95664445651533E-10,
-1.));
#99401=DIRECTION('ref_axis',(-0.000115489052354332,-0.999999993331139,3.95666750436558E-10));
#99402=DIRECTION('center_axis',(2.07481046232694E-11,-6.28149032788627E-10,
1.));
#99403=DIRECTION('ref_axis',(0.000283291463235415,-0.999999959872973,-6.28154930369884E-10));
#99404=DIRECTION('center_axis',(2.35929830359749E-12,2.41241832066308E-10,
-1.));
#99405=DIRECTION('ref_axis',(0.706543276527945,-0.707669837136751,-1.69053437098643E-10));
#99406=DIRECTION('center_axis',(1.63834093860893E-12,6.47482067961391E-13,
1.));
#99407=DIRECTION('ref_axis',(0.000115489039996938,0.999999993331141,-6.47641662521181E-13));
#99408=DIRECTION('center_axis',(6.04113766823622E-10,4.31606195228085E-10,
1.));
#99409=DIRECTION('ref_axis',(0.872053007719179,0.489411433997953,-7.38051615529296E-10));
#99410=DIRECTION('',(-0.766142453351256,-0.642670787552164,2.22923118853302E-9));
#99411=DIRECTION('center_axis',(-2.30706614836457E-10,-2.03418146216272E-9,
1.));
#99412=DIRECTION('ref_axis',(-8.3881222183509E-5,0.99999999648197,2.03416389134013E-9));
#99413=DIRECTION('center_axis',(1.99072775386618E-9,2.52989285076666E-9,
-1.));
#99414=DIRECTION('ref_axis',(0.999998771245652,-0.00156764383273501,1.98672732392511E-9));
#99415=DIRECTION('center_axis',(1.74767366876126E-9,3.19379117597052E-9,
-1.));
#99416=DIRECTION('ref_axis',(0.840568414434147,0.541705400245987,3.19920245817832E-9));
#99417=DIRECTION('center_axis',(2.06737773601751E-11,-3.75837000410328E-10,
1.));
#99418=DIRECTION('ref_axis',(-0.000115489001261602,-0.999999993331145,-3.7583442481409E-10));
#99419=DIRECTION('center_axis',(0.642670787552184,-0.766142453351239,7.00100533101988E-11));
#99420=DIRECTION('ref_axis',(0.766142453351239,0.642670787552184,5.24669370449704E-11));
#99421=DIRECTION('',(-0.766142453351248,-0.642670787552173,-2.74472417016725E-10));
#99422=DIRECTION('',(-4.94403962214562E-12,-3.83924749769449E-10,-1.));
#99423=DIRECTION('center_axis',(-5.65017043568927E-11,1.77177161830855E-11,
1.));
#99424=DIRECTION('ref_axis',(-0.000115489016900369,-0.999999993331144,1.77112144394975E-11));
#99425=DIRECTION('center_axis',(1.33081348458602E-10,2.14827350353275E-10,
1.));
#99426=DIRECTION('ref_axis',(0.841921720142453,0.539599682313077,-2.27966848934713E-10));
#99427=DIRECTION('',(-0.766142453334995,-0.642670787571549,3.4868624654294E-10));
#99428=DIRECTION('center_axis',(0.642670787571339,-0.766142453335171,-4.77163031309402E-11));
#99429=DIRECTION('ref_axis',(-0.766142453335171,-0.64267078757134,-3.18910869934186E-11));
#99430=DIRECTION('',(5.64884833353929E-12,3.83047158436511E-10,1.));
#99431=DIRECTION('',(0.766142453335213,0.642670787571289,-7.13242798155989E-11));
#99432=DIRECTION('',(-0.766142453335045,-0.642670787571489,-1.16726089904873E-9));
#99433=DIRECTION('center_axis',(1.201318493467E-11,-3.11528580709819E-12,
1.));
#99434=DIRECTION('ref_axis',(-0.000115489045751701,-0.99999999333114,-3.11393272278693E-12));
#99435=DIRECTION('center_axis',(1.05670426618978E-10,2.76922651476497E-10,
1.));
#99436=DIRECTION('ref_axis',(0.781897773094924,0.623406666975256,-2.55257723773424E-10));
#99437=DIRECTION('',(0.766142453186786,0.642670787748232,-4.19028900466856E-11));
#99438=DIRECTION('center_axis',(0.642670787755773,-0.76614245318046,-2.85619305984142E-11));
#99439=DIRECTION('ref_axis',(0.76614245318046,0.642670787755773,-4.19162794751404E-11));
#99440=DIRECTION('',(-7.01568220184967E-12,-3.81598859178212E-10,-1.));
#99441=DIRECTION('',(-0.766142453180475,-0.642670787755755,-4.02118810471919E-10));
#99442=DIRECTION('',(-1.5517082055036E-9,-1.33892397169433E-9,1.));
#99443=DIRECTION('',(0.766142453180491,0.642670787755737,3.45081579977702E-9));
#99444=DIRECTION('center_axis',(0.642670787704635,-0.766142453223357,-5.80230030688966E-11));
#99445=DIRECTION('ref_axis',(-0.766142453223357,-0.642670787704635,1.82896059408577E-11));
#99446=DIRECTION('',(0.76614245322335,0.642670787704644,-2.61606403206827E-10));
#99447=DIRECTION('',(7.89125528810608E-12,3.80853393266989E-10,1.));
#99448=DIRECTION('',(0.766142453223315,0.642670787704686,2.58710250444771E-9));
#99449=DIRECTION('',(3.46441906195691E-9,2.98183464031432E-9,-1.));
#99450=DIRECTION('center_axis',(3.72162326997549E-12,-1.11374798272834E-12,
1.));
#99451=DIRECTION('ref_axis',(-0.000115489021317443,-0.999999993331143,-1.11327613794288E-12));
#99452=DIRECTION('center_axis',(2.0145169235021E-10,3.61306651264215E-10,
-1.));
#99453=DIRECTION('ref_axis',(0.782237281138229,0.62298060643769,3.82669499337507E-10));
#99454=DIRECTION('center_axis',(1.42754126011488E-10,2.51960036168342E-10,
1.));
#99455=DIRECTION('ref_axis',(0.744562925600256,0.66755228246302,-2.74486097177709E-10));
#99456=DIRECTION('center_axis',(5.18460270375331E-11,-3.06258074456167E-11,
1.));
#99457=DIRECTION('ref_axis',(-0.000115489053290666,-0.999999993331139,-3.06198816302228E-11));
#99458=DIRECTION('',(0.965886347597769,-0.258966336662204,-6.76612543770716E-12));
#99459=DIRECTION('center_axis',(-6.3055104323681E-11,1.84828208293908E-10,
1.));
#99460=DIRECTION('ref_axis',(-0.946623363714651,0.322341755392565,-1.19266593256175E-10));
#99461=DIRECTION('',(-0.965886347589962,0.258966336691322,-1.42934553082341E-13));
#99462=DIRECTION('center_axis',(-0.258966336691463,-0.965886347589924,-3.32779637179925E-11));
#99463=DIRECTION('ref_axis',(-0.965886347589924,0.258966336691463,-1.7799997586998E-13));
#99464=DIRECTION('',(5.7100438544122E-11,-4.23186641285156E-10,-1.));
#99465=DIRECTION('',(0.96588634758987,-0.258966336691666,1.05499942115728E-10));
#99466=DIRECTION('',(0.965886347589923,-0.258966336691468,1.77955428171117E-13));
#99467=DIRECTION('center_axis',(-1.88797697094067E-12,-6.03604666249424E-11,
1.));
#99468=DIRECTION('ref_axis',(-0.000115489006282951,-0.999999993331145,-6.03607441806986E-11));
#99469=DIRECTION('center_axis',(-4.46323709327873E-11,1.92878824023523E-10,
1.));
#99470=DIRECTION('ref_axis',(-0.962522745097202,0.271200968233056,-9.52699893124174E-11));
#99471=DIRECTION('',(0.96588634764993,-0.258966336467653,-5.65166802246608E-11));
#99472=DIRECTION('center_axis',(-0.258966336467498,-0.965886347649972,1.72591885228002E-10));
#99473=DIRECTION('ref_axis',(0.965886347649972,-0.258966336467498,-5.41658471547857E-11));
#99474=DIRECTION('',(-5.84016206228721E-11,4.1901248692966E-10,1.));
#99475=DIRECTION('',(0.965886347649985,-0.258966336467449,3.36364380792986E-10));
#99476=DIRECTION('center_axis',(-4.36997042285031E-11,-4.73066030792779E-13,
1.));
#99477=DIRECTION('ref_axis',(0.000115489038864399,0.999999993331141,4.78124484448728E-13));
#99478=DIRECTION('center_axis',(8.5565246945099E-10,2.77337874887706E-11,
1.));
#99479=DIRECTION('ref_axis',(-0.99999998206027,0.000189418741688086,8.55646716770929E-10));
#99480=DIRECTION('',(-0.00018949212685396,-0.999999982046367,-3.4265257298216E-11));
#99481=DIRECTION('center_axis',(2.04860926399791E-11,3.95679711218122E-10,
1.));
#99482=DIRECTION('ref_axis',(0.000283291462027305,-0.999999959872973,3.95673889989466E-10));
#99483=DIRECTION('center_axis',(-2.04256451162565E-11,-3.9610273394608E-10,
-1.));
#99484=DIRECTION('ref_axis',(-0.000115489051129197,-0.99999999333114,3.96105040095297E-10));
#99485=DIRECTION('center_axis',(-0.542735700895734,-0.839903541360602,-1.35327767355475E-5));
#99486=DIRECTION('ref_axis',(0.661645775083091,-0.4275575724934,0.615970283794801));
#99487=DIRECTION('center_axis',(-2.71495956451076E-7,7.30884988087155E-8,
0.999999999999961));
#99488=DIRECTION('ref_axis',(-0.794639089764147,-0.607082133667907,-1.71370577934178E-7));
#99489=DIRECTION('center_axis',(-0.258966336484237,-0.965886347645484,-6.09198802514754E-11));
#99490=DIRECTION('ref_axis',(-0.965886347645484,0.258966336484237,5.24330405482498E-11));
#99491=DIRECTION('',(-1.92232925541255E-10,-1.15391030064416E-11,1.));
#99492=DIRECTION('',(0.965886347645539,-0.258966336484031,-5.22057863605596E-11));
#99493=DIRECTION('',(5.2235696879066E-11,-4.34360707401993E-10,-1.));
#99494=DIRECTION('',(0.965886347645499,-0.25896633648418,-3.0861049826747E-11));
#99495=DIRECTION('center_axis',(2.30830131484755E-11,-5.18082798883768E-12,
1.));
#99496=DIRECTION('ref_axis',(-0.00011548903120434,-0.999999993331142,-5.17821896472981E-12));
#99497=DIRECTION('center_axis',(5.26624798456721E-11,-2.42613679146686E-10,
-1.));
#99498=DIRECTION('ref_axis',(-0.886605602262925,0.462526221998274,-1.58905886607986E-10));
#99499=DIRECTION('center_axis',(-6.08053986935614E-11,2.28803809232403E-10,
1.));
#99500=DIRECTION('ref_axis',(-0.911836966127623,0.410552490192389,-1.49381509269371E-10));
#99501=DIRECTION('',(0.965886347630809,-0.258966336538972,-3.84819376364476E-11));
#99502=DIRECTION('center_axis',(-0.258966336529388,-0.965886347633379,7.2918171500902E-11));
#99503=DIRECTION('ref_axis',(0.965886347633379,-0.258966336529388,-4.094345522343E-11));
#99504=DIRECTION('',(-3.95937942154756E-11,-4.21441974651771E-10,-1.));
#99505=DIRECTION('',(-5.41561182010319E-11,4.30408917395653E-10,1.));
#99506=DIRECTION('',(-0.965886347554455,0.258966336823755,-3.48094264523979E-11));
#99507=DIRECTION('center_axis',(0.998226211421612,-0.0595351226659925,9.64886521376274E-11));
#99508=DIRECTION('ref_axis',(0.0595351226659925,0.998226211421612,1.35570270287655E-10));
#99509=DIRECTION('',(2.06935046355439E-11,-6.27271401487661E-10,1.));
#99510=DIRECTION('center_axis',(-2.045275580842E-11,6.2747063100943E-10,
-1.));
#99511=DIRECTION('ref_axis',(-0.000283291463234329,0.999999959872973,6.27476404204914E-10));
#99512=DIRECTION('center_axis',(-6.61133949171524E-7,-5.01254691365194E-8,
-0.99999999999978));
#99513=DIRECTION('ref_axis',(-0.225636047351057,-0.974211668035111,1.98008467903435E-7));
#99514=DIRECTION('center_axis',(2.0692625347582E-11,-6.27280810627795E-10,
1.));
#99515=DIRECTION('ref_axis',(0.000115488999674282,0.999999993331145,6.27278367773643E-10));
#99516=DIRECTION('center_axis',(-0.743634598691423,0.668586257433584,-3.51923490349293E-11));
#99517=DIRECTION('ref_axis',(-0.658274146432906,-0.732164960411325,0.174956048434779));
#99518=DIRECTION('',(-0.743634598829753,0.668586257279726,1.82076576038526E-11));
#99519=DIRECTION('',(0.743635187885188,-0.668585602102648,4.02011757216769E-13));
#99520=DIRECTION('',(1.97597491147228E-11,3.24387627870237E-11,-1.));
#99521=DIRECTION('',(8.63548014682931E-7,-4.64171321273854E-6,0.999999999988854));
#99522=DIRECTION('center_axis',(0.743652151481325,-0.668566733324242,-2.62554641495827E-5));
#99523=DIRECTION('ref_axis',(0.668566733552873,0.743652151739261,-9.09427983797962E-8));
#99524=DIRECTION('center_axis',(-2.05457341678067E-11,-3.95776217354538E-10,
-1.));
#99525=DIRECTION('ref_axis',(0.171640557341674,-0.985159641416273,3.86376249800426E-10));
#99526=DIRECTION('center_axis',(2.06926420442954E-11,-6.27284002518991E-10,
1.));
#99527=DIRECTION('ref_axis',(0.000115488993103801,0.999999993331146,6.27281642917325E-10));
#99528=DIRECTION('',(0.000621435576379961,-0.000215203162952232,-0.999999783752688));
#99529=DIRECTION('center_axis',(-2.04256451162565E-11,-3.9610273394608E-10,
-1.));
#99530=DIRECTION('ref_axis',(-0.000115489051512818,-0.99999999333114,3.96105083675226E-10));
#99531=DIRECTION('center_axis',(2.0370593449906E-11,3.96182198159067E-10,
1.));
#99532=DIRECTION('ref_axis',(0.000283291462026726,-0.999999959872973,3.9617635954141E-10));
#99533=DIRECTION('',(-1.73131836644913E-11,-4.0001228995834E-10,-1.));
#99534=DIRECTION('center_axis',(-0.848819224684833,-0.528683197960214,1.12211329117429E-9));
#99535=DIRECTION('ref_axis',(-1.24541960023886E-9,-1.22889580456078E-10,
-1.));
#99536=DIRECTION('center_axis',(-2.08859578937348E-12,-5.84341103282426E-10,
1.));
#99537=DIRECTION('ref_axis',(0.000283291463183714,-0.999999959872973,-5.84340486881363E-10));
#99538=DIRECTION('center_axis',(-2.04256451162565E-11,-3.9610273394608E-10,
-1.));
#99539=DIRECTION('ref_axis',(-0.000115489051494208,-0.999999993331139,3.96105083675139E-10));
#99540=DIRECTION('center_axis',(2.03266370749078E-11,3.96483346154497E-10,
1.));
#99541=DIRECTION('ref_axis',(0.000283291462026316,-0.999999959872973,3.9647753754106E-10));
#99542=DIRECTION('center_axis',(-2.94470679595114E-6,2.99287707208884E-6,
-0.999999999991186));
#99543=DIRECTION('ref_axis',(0.415370433384749,-0.909652352854758,-3.94562179522661E-6));
#99544=DIRECTION('',(1.14963462360951E-11,-5.72686786881604E-12,-1.));
#99545=DIRECTION('',(1.80069419097872E-11,4.00452648818828E-10,1.));
#99546=DIRECTION('center_axis',(0.809084871738635,0.587691815770542,4.51960691094655E-12));
#99547=DIRECTION('ref_axis',(0.587691815770542,-0.809084871738635,3.24729826362002E-12));
#99548=DIRECTION('',(-0.587691815727047,0.809084871770228,-3.94179977547537E-11));
#99549=DIRECTION('',(-1.07979819530257E-11,5.76285685838229E-12,1.));
#99550=DIRECTION('center_axis',(-0.400798065342285,0.9161664209181,4.88249440870463E-11));
#99551=DIRECTION('ref_axis',(-0.785951754976926,-0.343832665856221,0.513866652682284));
#99552=DIRECTION('center_axis',(-0.587890402103256,0.808940524235729,-0.000321502870687995));
#99553=DIRECTION('ref_axis',(-0.462849795953113,-0.336697912576249,-0.820002793929971));
#99554=DIRECTION('center_axis',(-0.916166228781024,-0.40079850453957,-1.12301418164762E-10));
#99555=DIRECTION('ref_axis',(-0.40079850453957,0.916166228781024,1.22593463163356E-10));
#99556=DIRECTION('center_axis',(0.80908487172381,0.587691815790952,-1.08318076730285E-11));
#99557=DIRECTION('ref_axis',(0.587691815790952,-0.80908487172381,-1.00359998089772E-11));
#99558=DIRECTION('',(0.587691815883351,-0.809084871656695,-5.87348836234014E-11));
#99559=DIRECTION('',(0.587691815656621,-0.809084871821383,7.08929803749925E-11));
#99560=DIRECTION('',(-2.96582915171317E-11,6.29079472957983E-10,-1.));
#99561=DIRECTION('center_axis',(-7.91563639721687E-11,-6.27842972056314E-10,
1.));
#99562=DIRECTION('ref_axis',(-0.177161969699588,0.984181709082303,6.0388807336153E-10));
#99563=DIRECTION('center_axis',(-2.03701677921331E-11,-3.96096239141386E-10,
-1.));
#99564=DIRECTION('ref_axis',(-0.000115489051640966,-0.999999993331139,3.96098546542625E-10));
#99565=DIRECTION('center_axis',(-1.69909626082307E-9,4.68139640941167E-9,
1.));
#99566=DIRECTION('ref_axis',(0.243749196103618,-0.969838300645443,4.95435091051212E-9));
#99567=DIRECTION('center_axis',(-2.06752297574053E-11,6.2725311056333E-10,
-1.));
#99568=DIRECTION('ref_axis',(-0.288948298987568,-0.957344703078359,-5.94523377082667E-10));
#99569=DIRECTION('center_axis',(2.24238847440798E-6,3.13733372012126E-6,
0.999999999992565));
#99570=DIRECTION('ref_axis',(0.348900122186554,-0.93715991417343,2.15781383461753E-6));
#99571=DIRECTION('',(9.77930167400664E-12,-4.67230059086887E-10,-1.));
#99572=DIRECTION('center_axis',(-7.93301546415243E-11,-6.28010088377095E-10,
1.));
#99573=DIRECTION('ref_axis',(0.000283291463235217,-0.999999959872973,-6.27987589998258E-10));
#99574=DIRECTION('center_axis',(-2.03701844888465E-11,-3.96092991739039E-10,
-1.));
#99575=DIRECTION('ref_axis',(-0.000115489053141668,-0.999999993331139,3.96095291773927E-10));
#99576=DIRECTION('center_axis',(-0.915834699877228,0.401555475397275,-5.17615288189999E-5));
#99577=DIRECTION('ref_axis',(-0.371079809670032,-0.846279035731292,0.382245429713643));
#99578=DIRECTION('center_axis',(9.18990776055742E-10,-3.20636805994923E-9,
1.));
#99579=DIRECTION('ref_axis',(0.570360465851025,-0.821394508743638,-3.1578491592094E-9));
#99580=DIRECTION('center_axis',(-2.06923922441149E-11,6.28327390117533E-10,
-1.));
#99581=DIRECTION('ref_axis',(0.0394175820006568,-0.999222825114209,-6.28654723935571E-10));
#99582=DIRECTION('center_axis',(2.04256620298104E-11,3.96531307789161E-10,
1.));
#99583=DIRECTION('ref_axis',(0.000115488996850595,0.999999993331146,-3.96533639423502E-10));
#99584=DIRECTION('center_axis',(-1.0542865372669E-7,3.70637675467522E-7,
-0.999999999999926));
#99585=DIRECTION('ref_axis',(0.843743140216036,0.536747159599723,1.09984016243516E-7));
#99586=DIRECTION('center_axis',(2.07486690589204E-11,-6.27246893314393E-10,
1.));
#99587=DIRECTION('ref_axis',(0.00028329146323434,-0.999999959872973,-6.27252797425079E-10));
#99588=DIRECTION('center_axis',(1.47746348358804E-10,-8.27893309462979E-11,
-1.));
#99589=DIRECTION('ref_axis',(0.475096534894386,-0.879933680757446,1.43059383581135E-10));
#99590=DIRECTION('',(4.77196893111653E-12,-8.07233391242334E-11,-1.));
#99591=DIRECTION('',(0.000524857329759715,0.000282158738720784,0.999999822455599));
#99592=DIRECTION('center_axis',(-7.95320382902115E-11,3.95863369861971E-10,
1.));
#99593=DIRECTION('ref_axis',(0.47332285614573,0.880889024707453,-3.11067403731814E-10));
#99594=DIRECTION('center_axis',(-0.473322856395419,-0.88088902457329,2.94602620076745E-10));
#99595=DIRECTION('ref_axis',(0.875147650913201,-0.470237878222006,0.1139865210732));
#99596=DIRECTION('center_axis',(-2.06926082171877E-11,6.27493446092586E-10,
-1.));
#99597=DIRECTION('ref_axis',(-0.000115488992959279,-0.999999993331146,-6.2749111423733E-10));
#99598=DIRECTION('center_axis',(-7.95498476119372E-11,3.95855265233891E-10,
1.));
#99599=DIRECTION('ref_axis',(-0.910934147239576,0.412551789952373,-2.35775439036956E-10));
#99600=DIRECTION('center_axis',(0.473322856201188,0.880889024677655,-9.08597919124787E-11));
#99601=DIRECTION('ref_axis',(-3.50467782603718E-10,8.51691507238271E-11,
-1.));
#99602=DIRECTION('center_axis',(-7.95470271684057E-11,3.95850435763734E-10,
1.));
#99603=DIRECTION('ref_axis',(-0.880889025127326,0.473322855364316,-2.57430770821838E-10));
#99604=DIRECTION('center_axis',(-0.473322856201124,-0.880889024677689,9.05432673281581E-11));
#99605=DIRECTION('ref_axis',(0.875147651010036,-0.470237878051684,0.113986521032388));
#99606=DIRECTION('',(-0.473322856209894,-0.880889024672977,4.02601330051766E-11));
#99607=DIRECTION('',(0.473322856216164,0.880889024669608,-1.50549017696733E-12));
#99608=DIRECTION('center_axis',(2.06447892635298E-11,-6.27522284135651E-10,
1.));
#99609=DIRECTION('ref_axis',(0.000283291463234664,-0.999999959872973,-6.27528201911683E-10));
#99610=DIRECTION('center_axis',(1.58364214341948E-9,-3.16471654437933E-10,
-1.));
#99611=DIRECTION('ref_axis',(-0.880889035411961,0.473322836223846,-1.54480750836808E-9));
#99612=DIRECTION('',(4.84926501731486E-12,3.41994521591005E-11,1.));
#99613=DIRECTION('center_axis',(7.97892878070389E-11,-3.9624137304628E-10,
-1.));
#99614=DIRECTION('ref_axis',(0.194672938896663,-0.980868210750729,4.04193407076879E-10));
#99615=DIRECTION('center_axis',(2.2786073266938E-10,-1.04521807875457E-9,
-1.));
#99616=DIRECTION('ref_axis',(-0.546060355449318,-0.837745837474926,7.51029337704773E-10));
#99617=DIRECTION('center_axis',(1.37497941201173E-10,2.77573325435654E-10,
-1.));
#99618=DIRECTION('ref_axis',(-0.554732746950343,-0.832028592934718,-3.07225455864987E-10));
#99619=DIRECTION('center_axis',(7.91203042752736E-11,6.27163543320819E-10,
-1.));
#99620=DIRECTION('ref_axis',(-0.000283291463234253,0.999999959872973,6.27141185480346E-10));
#99621=DIRECTION('center_axis',(3.06707258765707E-10,-1.34725375300349E-9,
-1.));
#99622=DIRECTION('ref_axis',(-0.366202154146952,0.930535320285121,-1.36592751958229E-9));
#99623=DIRECTION('',(-1.35204653028964E-11,6.28419556392146E-10,-1.));
#99624=DIRECTION('center_axis',(2.26454134307288E-9,-6.74486438922983E-10,
-1.));
#99625=DIRECTION('ref_axis',(-0.366202166104328,0.930535315579424,-1.45695240171991E-9));
#99626=DIRECTION('',(3.14538578516377E-11,-6.39011652481258E-10,1.));
#99627=DIRECTION('center_axis',(-1.14859476096907E-11,3.23088777953728E-12,
1.));
#99628=DIRECTION('ref_axis',(-0.000115489071245652,-0.999999993331137,3.22953469522602E-12));
#99629=DIRECTION('center_axis',(-2.69324407871016E-9,-5.63617139071049E-9,
-1.));
#99630=DIRECTION('ref_axis',(0.907719085414398,0.419578433638395,-4.80955122457113E-9));
#99631=DIRECTION('center_axis',(-1.94462955070349E-10,5.23370791150057E-10,
-1.));
#99632=DIRECTION('ref_axis',(0.366200331233932,-0.930536037670846,-5.58227194442222E-10));
#99633=DIRECTION('center_axis',(-2.06964353337627E-9,-3.2331666510732E-9,
-1.));
#99634=DIRECTION('ref_axis',(0.534119792459708,0.845408804841065,-3.83878578368686E-9));
#99635=DIRECTION('center_axis',(-2.06999534700658E-11,-3.96475935415808E-10,
-1.));
#99636=DIRECTION('ref_axis',(-0.000283291462026409,0.999999959872973,-3.96470065435789E-10));
#99637=DIRECTION('center_axis',(1.13297025103667E-9,-7.65276397807213E-10,
-1.));
#99638=DIRECTION('ref_axis',(-0.843610794782244,0.536955144240997,-1.36666561275254E-9));
#99639=DIRECTION('',(-1.36412281470655E-11,6.27547862563915E-10,-1.));
#99640=DIRECTION('center_axis',(9.37193567977085E-10,-3.6199893083122E-10,
-1.));
#99641=DIRECTION('ref_axis',(-0.84361077745497,0.536955171463896,-9.84881152939097E-10));
#99642=DIRECTION('',(2.64309416020403E-11,-1.55278101487966E-11,1.));
#99643=DIRECTION('center_axis',(7.96837253298765E-11,-3.95873417380343E-10,
-1.));
#99644=DIRECTION('ref_axis',(0.446249748360975,-0.894908465759357,3.89829340845605E-10));
#99645=DIRECTION('center_axis',(9.07067067941122E-10,1.12861137102627E-9,
-1.));
#99646=DIRECTION('ref_axis',(-0.612757854326883,-0.790270720677866,-1.44758468497093E-9));
#99647=DIRECTION('',(1.08114543428961E-10,-3.97806942942225E-10,-1.));
#99648=DIRECTION('center_axis',(8.32681478889902E-10,1.96128058238543E-10,
-1.));
#99649=DIRECTION('ref_axis',(-0.612757574099617,-0.790270937959604,-6.65164673335708E-10));
#99650=DIRECTION('',(1.36943249795518E-11,-6.27222007665296E-10,1.));
#99651=DIRECTION('center_axis',(6.39286900326608E-11,-2.71452305078412E-11,
1.));
#99652=DIRECTION('ref_axis',(-0.000115489013168044,-0.999999993331144,-2.71378405858336E-11));
#99653=DIRECTION('center_axis',(1.33502730354992E-10,5.18906279056708E-10,
-1.));
#99654=DIRECTION('ref_axis',(0.61275824430055,0.790270418301044,4.91881245684126E-10));
#99655=DIRECTION('center_axis',(-8.16291439824368E-10,-8.58305093665024E-12,
-1.));
#99656=DIRECTION('ref_axis',(-0.940515778160757,0.339750012554327,7.64815671236057E-10));
#99657=DIRECTION('center_axis',(-6.39286900326608E-11,2.71452305078412E-11,
-1.));
#99658=DIRECTION('ref_axis',(0.999999959872973,0.000283291462026007,-6.39209975401016E-11));
#99659=DIRECTION('center_axis',(6.39286900326608E-11,-2.71452305078412E-11,
1.));
#99660=DIRECTION('ref_axis',(0.999999959872973,0.000283291462027092,-6.39209975725197E-11));
#99661=DIRECTION('center_axis',(-1.12353791634906E-8,-1.04998709504756E-7,
-0.999999999999995));
#99662=DIRECTION('ref_axis',(-0.128894115863809,-0.991658361985455,1.05571022553701E-7));
#99663=DIRECTION('',(-0.536954869646998,-0.843610969560245,1.98796712425064E-11));
#99664=DIRECTION('center_axis',(-2.02102336602228E-11,-3.96184890449902E-10,
-1.));
#99665=DIRECTION('ref_axis',(-0.000283291462026745,0.999999959872973,-3.96179109523724E-10));
#99666=DIRECTION('center_axis',(-1.3305377437843E-10,2.36603348025E-10,
-1.));
#99667=DIRECTION('ref_axis',(-0.922539479830037,0.385902718511966,2.13968693566968E-10));
#99668=DIRECTION('',(3.25193941219659E-11,1.75264602830794E-11,-1.));
#99669=DIRECTION('center_axis',(-1.62111006042631E-11,8.06273103837185E-11,
-1.));
#99670=DIRECTION('ref_axis',(-0.922539475959318,0.385902727765309,4.61888572130654E-11));
#99671=DIRECTION('center_axis',(-2.0626440442803E-11,-3.95956489818161E-10,
-1.));
#99672=DIRECTION('ref_axis',(-0.000283291462026976,0.999999959872973,-3.95950616267234E-10));
#99673=DIRECTION('center_axis',(-3.89749124684105E-10,6.17656648049802E-10,
-1.));
#99674=DIRECTION('ref_axis',(0.694764208440608,-0.719237578738691,-7.14998667344924E-10));
#99675=DIRECTION('',(-2.31494434732582E-11,-4.66663472309392E-10,-1.));
#99676=DIRECTION('center_axis',(-7.58010089158684E-11,7.07129688137797E-10,
-1.));
#99677=DIRECTION('ref_axis',(0.694764210218214,-0.719237577021572,-5.61113262642827E-10));
#99678=DIRECTION('',(-7.41151182093169E-12,4.33809148603359E-10,1.));
#99679=DIRECTION('center_axis',(7.91337319023394E-11,-3.95739746528179E-10,
-1.));
#99680=DIRECTION('ref_axis',(0.0521452176277368,-0.998639512676399,3.99327859399856E-10));
#99681=DIRECTION('center_axis',(5.82363429615235E-10,2.20296003661247E-13,
-1.));
#99682=DIRECTION('ref_axis',(-0.647928154869487,-0.761701454723189,-3.77611843574008E-10));
#99683=DIRECTION('',(8.92675031116674E-12,-4.32634941205379E-10,-1.));
#99684=DIRECTION('center_axis',(1.78561954285172E-10,3.40650793684283E-9,
-1.));
#99685=DIRECTION('ref_axis',(-0.647928116457639,-0.761701487397561,-2.7104061456991E-9));
#99686=DIRECTION('',(-2.23824266065709E-11,-1.74703274069543E-11,1.));
#99687=DIRECTION('center_axis',(1.92686606687725E-11,-2.29389007788683E-11,
1.));
#99688=DIRECTION('ref_axis',(-0.000115489016484866,-0.999999993331144,-2.29367219661825E-11));
#99689=DIRECTION('',(0.761701534634255,-0.647928060926381,2.48357245880015E-11));
#99690=DIRECTION('center_axis',(1.22426183774005E-10,-2.54424342704951E-10,
-1.));
#99691=DIRECTION('ref_axis',(-0.69476366571038,0.719238103001137,-2.68047089286241E-10));
#99692=DIRECTION('center_axis',(4.48423086423649E-10,1.17330001270233E-9,
-1.));
#99693=DIRECTION('ref_axis',(-0.49475197380277,-0.869034225113294,-1.24149547818936E-9));
#99694=DIRECTION('center_axis',(-2.75643280249482E-9,-1.54851337308415E-8,
-1.));
#99695=DIRECTION('ref_axis',(0.494752080660025,0.869034164278123,-1.48209943326382E-8));
#99696=DIRECTION('center_axis',(7.88996507017359E-11,6.27293467170276E-10,
-1.));
#99697=DIRECTION('ref_axis',(-0.000283291463234238,0.999999959872973,6.27271082080684E-10));
#99698=DIRECTION('center_axis',(1.90045246618691E-9,4.54869475419173E-11,
-1.));
#99699=DIRECTION('ref_axis',(-0.296672890080067,0.954979160134681,-5.20382586764677E-10));
#99700=DIRECTION('',(-6.20834740561182E-11,-4.15896614924804E-10,-1.));
#99701=DIRECTION('center_axis',(-1.71050001137978E-9,9.35732047402382E-11,
1.));
#99702=DIRECTION('ref_axis',(-0.837177410680584,-0.546931424445655,-1.38086571986291E-9));
#99703=DIRECTION('center_axis',(-2.07497682230828E-11,6.27711937983832E-10,
-1.));
#99704=DIRECTION('ref_axis',(-0.000283291463234898,0.999999959872973,6.27717821765917E-10));
#99705=DIRECTION('center_axis',(4.05893599330145E-10,-7.92091114920623E-11,
1.));
#99706=DIRECTION('ref_axis',(-0.886178071674486,-0.463344823304728,3.22994200624088E-10));
#99707=DIRECTION('center_axis',(2.04262568231223E-11,3.95664917496319E-10,
1.));
#99708=DIRECTION('ref_axis',(0.000283291462027323,-0.999999959872973,3.9565909536639E-10));
#99709=DIRECTION('center_axis',(-2.28896419613572E-10,-1.83547094190217E-10,
-1.));
#99710=DIRECTION('ref_axis',(0.744562925606804,0.667552282455716,-2.92956119312043E-10));
#99711=DIRECTION('center_axis',(-2.06370953312329E-11,6.2729008099005E-10,
-1.));
#99712=DIRECTION('ref_axis',(-0.000283291463234401,0.999999959872973,6.27295908309819E-10));
#99713=DIRECTION('center_axis',(1.71801460861418E-10,2.4800558828808E-10,
1.));
#99714=DIRECTION('ref_axis',(-0.000165395068182112,0.999999986322236,-2.4797644132599E-10));
#99715=DIRECTION('center_axis',(6.89947595583495E-11,2.1019080920226E-10,
1.));
#99716=DIRECTION('ref_axis',(-3.63899884841071E-5,0.999999999337884,-2.10188323220959E-10));
#99717=DIRECTION('center_axis',(2.04256321058305E-11,3.96103400079895E-10,
1.));
#99718=DIRECTION('ref_axis',(0.000283291462026806,-0.999999959872973,3.96097544176799E-10));
#99719=DIRECTION('center_axis',(-4.44988518689265E-11,-2.70894612297568E-10,
-1.));
#99720=DIRECTION('ref_axis',(-0.840351266960631,0.542042201417622,-1.09440755715377E-10));
#99721=DIRECTION('center_axis',(-2.06935046355439E-11,6.27271401487661E-10,
-1.));
#99722=DIRECTION('ref_axis',(-0.000283291463234383,0.999999959872973,6.27277313013321E-10));
#99723=DIRECTION('center_axis',(6.81903331543887E-11,-2.66736188692107E-10,
1.));
#99724=DIRECTION('ref_axis',(0.983128262279624,0.182917522143306,-1.82483125712546E-11));
#99725=DIRECTION('center_axis',(0.668586257292432,0.743634598818329,3.13640224902656E-11));
#99726=DIRECTION('ref_axis',(0.743634598818329,-0.668586257292432,-1.56991954158858E-11));
#99727=DIRECTION('',(-0.743634598818339,0.668586257292421,2.80619416592742E-11));
#99728=DIRECTION('',(-1.80828746489527E-6,1.60866159115702E-6,-0.999999999997071));
#99729=DIRECTION('',(1.57852451942997E-11,-2.08856576477956E-11,-1.));
#99730=DIRECTION('center_axis',(0.66858625735573,0.74363459876142,9.90235671238793E-13));
#99731=DIRECTION('ref_axis',(-0.74363459876142,0.66858625735573,-1.66692874781216E-11));
#99732=DIRECTION('',(0.743634598761446,-0.668586257355701,1.05291608765157E-11));
#99733=DIRECTION('',(0.743634598761119,-0.668586257356064,1.67445080023754E-11));
#99734=DIRECTION('center_axis',(-2.06934276571896E-11,6.2728666705425E-10,
-1.));
#99735=DIRECTION('ref_axis',(0.166608154920582,-0.986023185687821,-6.21966844901576E-10));
#99736=DIRECTION('center_axis',(5.09916993612219E-10,-3.82530576659157E-9,
1.));
#99737=DIRECTION('ref_axis',(0.619236110573836,-0.785204839109762,-3.31940355549292E-9));
#99738=DIRECTION('center_axis',(2.04256249500961E-11,3.96102262101294E-10,
1.));
#99739=DIRECTION('ref_axis',(0.000283291462026807,-0.999999959872973,3.96096411075348E-10));
#99740=DIRECTION('center_axis',(-6.97267496497199E-9,1.21451027290664E-8,
-1.));
#99741=DIRECTION('ref_axis',(-0.412925283951946,0.910764903733782,1.39405274033692E-8));
#99742=DIRECTION('center_axis',(0.251228475520038,-0.967840715730716,-0.0129846856616734));
#99743=DIRECTION('ref_axis',(-0.0299596430659903,-0.0211839168858897,0.999326603995276));
#99744=DIRECTION('center_axis',(0.91616622878096,0.400798504539718,1.12332171342544E-10));
#99745=DIRECTION('ref_axis',(-0.39140042756604,0.894683611912234,-0.215283394335932));
#99746=DIRECTION('center_axis',(-0.916166227783568,-0.400798506819608,1.49650029868109E-9));
#99747=DIRECTION('ref_axis',(0.391400430132034,-0.894683610850259,0.215283394084172));
#99748=DIRECTION('',(0.916166073017123,0.400798860582065,-2.915905100348E-6));
#99749=DIRECTION('center_axis',(-1.32025648530085E-9,-3.89375670595271E-10,
-1.));
#99750=DIRECTION('ref_axis',(0.809084872637327,0.587691814533298,-1.29699715912605E-9));
#99751=DIRECTION('center_axis',(-0.587691815616497,0.809084871850528,-1.030742435848E-10));
#99752=DIRECTION('ref_axis',(0.809084871850528,0.587691815616497,-1.23173849501724E-10));
#99753=DIRECTION('center_axis',(0.587691815616719,-0.809084871850367,1.03154706998509E-10));
#99754=DIRECTION('ref_axis',(0.801261408582079,0.582009117167116,-0.13872830515586));
#99755=DIRECTION('',(0.587692154506269,-0.80908462569238,-4.42415991341871E-8));
#99756=DIRECTION('center_axis',(2.03699897661364E-11,3.96096766497322E-10,
1.));
#99757=DIRECTION('ref_axis',(-0.178521999656555,0.983935920494127,-3.860973617387E-10));
#99758=DIRECTION('center_axis',(-2.03699897661364E-11,-3.96096766497322E-10,
-1.));
#99759=DIRECTION('ref_axis',(0.000283291462026813,-0.999999959872973,3.9609096346251E-10));
#99760=DIRECTION('center_axis',(2.03701205209184E-11,3.96092325605224E-10,
1.));
#99761=DIRECTION('ref_axis',(0.000283291462026818,-0.999999959872973,3.96086590667573E-10));
#99762=DIRECTION('center_axis',(-2.03701205209184E-11,-3.96092325605224E-10,
-1.));
#99763=DIRECTION('ref_axis',(0.000283291462026818,-0.999999959872973,3.96086590667573E-10));
#99764=DIRECTION('center_axis',(-2.04235673512132E-11,-3.96526006474218E-10,
-1.));
#99765=DIRECTION('ref_axis',(0.0400100852813903,-0.999199275958393,3.9539134890585E-10));
#99766=DIRECTION('center_axis',(2.04235673512132E-11,3.96526006474218E-10,
1.));
#99767=DIRECTION('ref_axis',(-0.0002832914620152,0.999999959872973,-3.96520205730943E-10));
#99768=DIRECTION('center_axis',(0.880889024686314,-0.473322856185072,4.2993331117458E-11));
#99769=DIRECTION('ref_axis',(0.473322856185072,0.880889024686314,-4.03722888453473E-11));
#99770=DIRECTION('',(0.473322856185072,0.880889024686314,-4.03723277031531E-11));
#99771=DIRECTION('',(-6.80116914175688E-11,6.56173781976577E-10,-1.));
#99772=DIRECTION('',(0.47332285618567,0.880889024685993,-4.03515443281322E-11));
#99773=DIRECTION('center_axis',(2.07017103112661E-11,-6.27511542727888E-10,
1.));
#99774=DIRECTION('ref_axis',(0.473322856827406,0.880889024341173,5.42969428571822E-10));
#99775=DIRECTION('center_axis',(-2.07017103112661E-11,6.27511542727888E-10,
-1.));
#99776=DIRECTION('ref_axis',(0.000283291463186389,-0.999999959872973,-6.27517361395245E-10));
#99777=DIRECTION('',(-1.37692175716797E-11,5.20751086696691E-11,-1.));
#99778=DIRECTION('center_axis',(0.880889024615175,-0.473322856317468,-3.88861165490084E-11));
#99779=DIRECTION('ref_axis',(-0.473322856317468,-0.880889024615175,-1.40289169170416E-11));
#99780=DIRECTION('',(-0.473322856317468,-0.880889024615175,-1.40289913019842E-11));
#99781=DIRECTION('center_axis',(2.0747525008788E-11,-6.27913887552012E-10,
1.));
#99782=DIRECTION('ref_axis',(0.000283291463235139,-0.999999959872973,-6.27919739805333E-10));
#99783=DIRECTION('',(-3.45236869647714E-11,6.34828865031522E-10,-1.));
#99784=DIRECTION('center_axis',(-2.0747525008788E-11,6.27913887552012E-10,
-1.));
#99785=DIRECTION('ref_axis',(0.000283291463457184,-0.999999959872973,-6.27919739805333E-10));
#99786=DIRECTION('center_axis',(2.06377586461221E-11,-6.27931762142708E-10,
1.));
#99787=DIRECTION('ref_axis',(0.000283291463235158,-0.999999959872973,-6.2793758001321E-10));
#99788=DIRECTION('center_axis',(-2.06377586461221E-11,6.27931762142708E-10,
-1.));
#99789=DIRECTION('ref_axis',(0.000283291463314799,-0.999999959872973,-6.27937627560234E-10));
#99790=DIRECTION('center_axis',(0.843610969560602,-0.536954869646436,-3.04780922721903E-11));
#99791=DIRECTION('ref_axis',(-0.536954869646436,-0.843610969560602,1.53825910342853E-11));
#99792=DIRECTION('',(-2.64230945457022E-11,1.52711265855032E-11,-1.));
#99793=DIRECTION('',(-0.536954869646436,-0.843610969560602,1.53825396864704E-11));
#99794=DIRECTION('center_axis',(2.06369821405261E-11,-6.27930707430835E-10,
1.));
#99795=DIRECTION('ref_axis',(0.000283291463235157,-0.999999959872973,-6.27936581529473E-10));
#99796=DIRECTION('center_axis',(-2.06369821405261E-11,6.27930707430835E-10,
-1.));
#99797=DIRECTION('ref_axis',(0.000283291463159081,-0.999999959872973,-6.27936581529473E-10));
#99798=DIRECTION('center_axis',(-7.96067029570219E-11,3.96277594072458E-10,
1.));
#99799=DIRECTION('ref_axis',(0.000283291462026565,-0.999999959872973,3.96300135629102E-10));
#99800=DIRECTION('',(-1.05697754854139E-10,4.07729565665704E-10,1.));
#99801=DIRECTION('center_axis',(7.96067029570219E-11,-3.96277594072458E-10,
-1.));
#99802=DIRECTION('ref_axis',(0.000283291462034495,-0.999999959872973,3.96300095978279E-10));
#99803=DIRECTION('center_axis',(2.04272525543975E-11,3.95649624174155E-10,
1.));
#99804=DIRECTION('ref_axis',(0.000283291462027342,-0.999999959872973,3.95643755960716E-10));
#99805=DIRECTION('center_axis',(-2.04272525543975E-11,-3.95649624174155E-10,
-1.));
#99806=DIRECTION('ref_axis',(0.000283291462027342,-0.999999959872973,3.95643755960716E-10));
#99807=DIRECTION('',(5.01655240958687E-11,4.60183677830628E-10,1.));
#99808=DIRECTION('center_axis',(0.647928060905161,0.761701534652306,3.50144635508087E-11));
#99809=DIRECTION('ref_axis',(0.761701534652306,-0.647928060905161,2.48584659801043E-11));
#99810=DIRECTION('',(0.761701534652306,-0.64792806090516,2.48584619555459E-11));
#99811=DIRECTION('center_axis',(2.04261885183854E-11,3.96309346450963E-10,
1.));
#99812=DIRECTION('ref_axis',(0.000283291462026562,-0.999999959872973,3.96303507666507E-10));
#99813=DIRECTION('center_axis',(-2.04261885183854E-11,-3.96309346450963E-10,
-1.));
#99814=DIRECTION('ref_axis',(0.00028329146207777,-0.999999959872973,3.96303507666507E-10));
#99815=DIRECTION('center_axis',(2.04247020772069E-11,3.95873972491856E-10,
1.));
#99816=DIRECTION('ref_axis',(0.000283291462027074,-0.999999959872973,3.9586813998538E-10));
#99817=DIRECTION('',(-7.80638571840075E-11,-3.5745642890106E-10,-1.));
#99818=DIRECTION('center_axis',(2.04247020772069E-11,3.95873972491856E-10,
1.));
#99819=DIRECTION('ref_axis',(0.000283291462027074,-0.999999959872973,3.9586813998538E-10));
#99820=DIRECTION('center_axis',(-2.04247020772069E-11,-3.95873972491856E-10,
-1.));
#99821=DIRECTION('ref_axis',(0.00028329146194777,-0.999999959872973,3.95868100334558E-10));
#99822=DIRECTION('center_axis',(0.647928060833793,0.761701534713014,-2.29119501149455E-12));
#99823=DIRECTION('ref_axis',(-0.761701534713014,0.647928060833792,2.2264187021781E-11));
#99824=DIRECTION('',(1.54184003064994E-11,-1.96740046476407E-11,1.));
#99825=DIRECTION('',(0.761701534713014,-0.647928060833792,-2.22641816094438E-11));
#99826=DIRECTION('',(8.04251670448236E-6,-6.89968337175273E-6,0.999999999943856));
#99827=DIRECTION('',(-0.761701534713014,0.647928060833792,2.22641816094438E-11));
#99828=DIRECTION('center_axis',(-2.00103301983834E-11,-3.96293775573042E-10,
-1.));
#99829=DIRECTION('ref_axis',(-0.000283291462026639,0.999999959872973,-3.96288024222416E-10));
#99830=DIRECTION('center_axis',(2.00103301983834E-11,3.96293775573042E-10,
1.));
#99831=DIRECTION('ref_axis',(-0.000283291460916417,0.999999959872973,-3.96288067590501E-10));
#99832=DIRECTION('center_axis',(-2.00103301983834E-11,-3.96293775573042E-10,
-1.));
#99833=DIRECTION('ref_axis',(-0.000283291462026639,0.999999959872973,-3.96288024222416E-10));
#99834=DIRECTION('',(-6.6681306484359E-6,-7.68474408779918E-6,0.99999999994824));
#99835=DIRECTION('center_axis',(-4.00689030566337E-13,2.30074292950633E-12,
1.));
#99836=DIRECTION('ref_axis',(0.000115489037898352,0.999999993331141,-2.30065966277948E-12));
#99837=DIRECTION('',(-0.587692098692563,0.809084666233597,1.00369910160936E-8));
#99838=DIRECTION('center_axis',(-4.00689030566337E-13,2.30074292950633E-12,
1.));
#99839=DIRECTION('ref_axis',(0.999999959872973,0.000283291462026814,4.00037261695419E-13));
#99840=DIRECTION('center_axis',(2.03677636822358E-11,3.96109534062106E-10,
1.));
#99841=DIRECTION('ref_axis',(0.000283291462026785,-0.999999959872973,3.96103767399818E-10));
#99842=DIRECTION('center_axis',(2.04256986758439E-11,3.96055993556743E-10,
1.));
#99843=DIRECTION('ref_axis',(0.000283291462026864,-0.999999959872973,3.96050137460496E-10));
#99844=DIRECTION('center_axis',(2.40580206819531E-9,5.00686161974961E-9,
-1.));
#99845=DIRECTION('ref_axis',(0.647928018862348,0.761701570415286,5.37259549284622E-9));
#99846=DIRECTION('center_axis',(2.04262733029953E-11,3.96308597050421E-10,
1.));
#99847=DIRECTION('ref_axis',(0.000283291462026564,-0.999999959872973,3.96302766789316E-10));
#99848=DIRECTION('center_axis',(-2.02944074306072E-11,-3.96419785886337E-10,
-1.));
#99849=DIRECTION('ref_axis',(-0.000283291462026581,0.999999959872973,-3.96413986790291E-10));
#99850=DIRECTION('center_axis',(3.33378180356753E-9,7.48176887110929E-9,
-1.));
#99851=DIRECTION('ref_axis',(0.494752202883143,0.869034094694953,8.15123687507026E-9));
#99852=DIRECTION('center_axis',(-3.58200651648724E-10,-1.35706572090832E-8,
-1.));
#99853=DIRECTION('ref_axis',(-0.117135284439137,-0.993115967618768,1.35191942755975E-8));
#99854=DIRECTION('center_axis',(4.00689030566337E-13,-2.30074292950633E-12,
-1.));
#99855=DIRECTION('ref_axis',(0.000283291462027092,-0.999999959872973,2.30078918975477E-12));
#99856=DIRECTION('center_axis',(-4.00689030566337E-13,2.30074292950633E-12,
1.));
#99857=DIRECTION('ref_axis',(-0.000283291462026007,0.999999959872973,-2.30085039344765E-12));
#99858=DIRECTION('center_axis',(5.38650920091713E-10,1.02297506576754E-9,
-1.));
#99859=DIRECTION('ref_axis',(0.907719146550514,0.419578301376045,9.17991595825048E-10));
#99860=DIRECTION('center_axis',(-2.02944074306072E-11,-3.96419785886337E-10,
-1.));
#99861=DIRECTION('ref_axis',(-0.226098509726705,-0.974104441987287,3.90742843555924E-10));
#99862=DIRECTION('',(1.17722988302038E-11,-4.29766409126842E-10,-1.));
#99863=DIRECTION('center_axis',(-2.02944074306072E-11,-3.96419785886337E-10,
-1.));
#99864=DIRECTION('ref_axis',(-0.000283291462026581,0.999999959872973,-3.96413986790291E-10));
#99865=DIRECTION('center_axis',(-4.72366111069905E-11,5.96572513611448E-11,
1.));
#99866=DIRECTION('ref_axis',(-0.000115489033880132,-0.999999993331142,5.96517626960669E-11));
#99867=DIRECTION('center_axis',(-9.81798912351797E-10,-2.04453379226699E-9,
1.));
#99868=DIRECTION('ref_axis',(-0.000280205478887602,0.999999960742444,2.0443735901484E-9));
#99869=DIRECTION('center_axis',(-2.04262733029953E-11,-3.96308597050421E-10,
-1.));
#99870=DIRECTION('ref_axis',(0.000283291461877299,-0.999999959872973,3.96302723208413E-10));
#99871=DIRECTION('center_axis',(2.04262733029953E-11,3.96308597050421E-10,
1.));
#99872=DIRECTION('ref_axis',(0.000283291462026564,-0.999999959872973,3.96302766789316E-10));
#99873=DIRECTION('center_axis',(2.05487530203358E-11,3.95903310135282E-10,
1.));
#99874=DIRECTION('ref_axis',(0.000283291462026994,-0.999999959872973,3.95897445927131E-10));
#99875=DIRECTION('center_axis',(-2.05572622726663E-11,-3.9621117498001E-10,
-1.));
#99876=DIRECTION('ref_axis',(-0.000283291462026707,0.999999959872973,-3.96205325105009E-10));
#99877=DIRECTION('center_axis',(-0.809150009154266,-0.587602129578894,1.90733567828616E-10));
#99878=DIRECTION('ref_axis',(0.576739891793955,-0.794192303255681,0.191388825857032));
#99879=DIRECTION('center_axis',(-0.809150009154773,-0.587602129578196,1.90668925093007E-10));
#99880=DIRECTION('ref_axis',(0.576739891793246,-0.794192303256166,0.191388825857157));
#99881=DIRECTION('center_axis',(0.587691816323005,-0.809084871337345,-2.85547807621356E-10));
#99882=DIRECTION('ref_axis',(0.80126140802242,0.582009117895742,-0.138728305331499));
#99883=DIRECTION('center_axis',(0.587691815622983,-0.809084871845817,1.61295976575104E-10));
#99884=DIRECTION('ref_axis',(0.801261408582325,0.582009117166802,-0.138728305155755));
#99885=DIRECTION('center_axis',(0.916166228779219,0.400798504543697,1.31521848967253E-10));
#99886=DIRECTION('ref_axis',(-0.391400427566142,0.894683611912193,-0.21528339433592));
#99887=DIRECTION('center_axis',(7.96006296901325E-11,-3.98547833624363E-10,
-1.));
#99888=DIRECTION('ref_axis',(-0.000283291462023898,0.999999959872973,-3.98570403782289E-10));
#99889=DIRECTION('center_axis',(7.95159140355023E-11,-3.95792204566092E-10,
-1.));
#99890=DIRECTION('ref_axis',(-0.000283291462027241,0.999999959872973,-3.95814659588897E-10));
#99891=DIRECTION('center_axis',(-2.04325651450427E-11,-3.95977611811205E-10,
-1.));
#99892=DIRECTION('ref_axis',(-0.000283291462026989,0.999999959872973,-3.95971785010596E-10));
#99893=DIRECTION('center_axis',(2.05916089301289E-11,-5.96723476187222E-10,
1.));
#99894=DIRECTION('ref_axis',(0.597595146161875,-0.80179800528797,-4.90757132230565E-10));
#99895=DIRECTION('center_axis',(2.07481054906311E-11,-6.28149449122262E-10,
1.));
#99896=DIRECTION('ref_axis',(0.000283291463235416,-0.999999959872973,-6.28155309471115E-10));
#99897=DIRECTION('center_axis',(-2.06395638427392E-11,6.27722429591415E-10,
-1.));
#99898=DIRECTION('ref_axis',(-0.000283291463234907,0.999999959872973,6.27728313297806E-10));
#99899=DIRECTION('center_axis',(-2.06209240221494E-11,6.27672552822034E-10,
-1.));
#99900=DIRECTION('ref_axis',(-0.000283291463234866,0.999999959872973,6.27678342504216E-10));
#99901=DIRECTION('center_axis',(0.587691815615151,-0.809084871851506,9.32386112761918E-11));
#99902=DIRECTION('ref_axis',(0.80126140858241,0.582009117166684,-0.138728305155759));
#99903=DIRECTION('center_axis',(2.04802294914708E-11,3.95864341307117E-10,
1.));
#99904=DIRECTION('ref_axis',(0.000283291462027092,-0.999999959872973,3.95858457289527E-10));
#99905=DIRECTION('',(-8.14555727035593E-11,3.54724356554925E-10,1.));
#99906=DIRECTION('',(7.73170007184465E-11,6.24910754254415E-10,-1.));
#99907=DIRECTION('center_axis',(2.05056282284038E-11,3.96487176423932E-10,
1.));
#99908=DIRECTION('ref_axis',(0.000283291462026293,-0.999999959872973,3.96481245843706E-10));
#99909=DIRECTION('center_axis',(-6.6865350062395E-13,-1.34164901410827E-12,
-1.));
#99910=DIRECTION('ref_axis',(0.999999959872973,0.000283291462026293,-6.69033640970367E-13));
#99911=DIRECTION('center_axis',(-2.0428310302037E-11,-3.95649624174155E-10,
-1.));
#99912=DIRECTION('ref_axis',(-0.000283291462027343,0.999999959872973,-3.95643795483661E-10));
#99913=DIRECTION('center_axis',(1.77107187856323E-10,1.09701248085514E-10,
1.));
#99914=DIRECTION('ref_axis',(-0.99999999333128,0.00011548783297415,1.77098238815704E-10));
#99915=DIRECTION('center_axis',(2.03491262468908E-11,3.95661420293791E-10,
1.));
#99916=DIRECTION('ref_axis',(0.000283291462027312,-0.999999959872973,3.95655591311132E-10));
#99917=DIRECTION('center_axis',(-7.82742062789207E-10,-1.28430849288819E-10,
-1.));
#99918=DIRECTION('ref_axis',(0.000284015318139451,-0.999999959667649,1.2826430879623E-10));
#99919=DIRECTION('center_axis',(-2.05224125453957E-11,-3.77637254800334E-10,
-1.));
#99920=DIRECTION('ref_axis',(0.59728797292353,-0.802026855785329,2.90617449099902E-10));
#99921=DIRECTION('center_axis',(-6.6865350062395E-13,-1.34164901410827E-12,
-1.));
#99922=DIRECTION('ref_axis',(0.999999959872973,0.000283291462048595,-6.69033588847687E-13));
#99923=DIRECTION('center_axis',(-1.80449961613774E-10,-1.67759861557926E-10,
-1.));
#99924=DIRECTION('ref_axis',(-0.818191615753837,-0.57494563213414,2.44095343634133E-10));
#99925=DIRECTION('center_axis',(-4.51298157972107E-7,2.92949392521891E-9,
-0.999999999999898));
#99926=DIRECTION('ref_axis',(-0.999444969284183,0.0333129610262156,4.51145262725017E-7));
#99927=DIRECTION('center_axis',(-6.6865350062395E-13,-1.34164901410827E-12,
-1.));
#99928=DIRECTION('ref_axis',(0.999999959872973,0.000283291462048595,-6.69033588847687E-13));
#99929=DIRECTION('center_axis',(5.25623889031934E-10,-1.10463732605481E-9,
-1.));
#99930=DIRECTION('ref_axis',(0.818191616058725,0.574945631700261,-2.05045454485282E-10));
#99931=DIRECTION('center_axis',(4.00163574338112E-7,-3.56498025544383E-9,
-0.99999999999992));
#99932=DIRECTION('ref_axis',(0.99944521906406,-0.0333054663656342,4.0006030531277E-7));
#99933=DIRECTION('center_axis',(-7.70107736912037E-10,-9.17745629491762E-10,
-1.));
#99934=DIRECTION('ref_axis',(0.560578652120793,-0.828101186321113,3.28279677154134E-10));
#99935=DIRECTION('center_axis',(2.04517646307939E-11,3.95826066368343E-10,
1.));
#99936=DIRECTION('ref_axis',(0.000283291462027063,-0.999999959872973,3.95820182562089E-10));
#99937=DIRECTION('center_axis',(-6.6865350062395E-13,-1.34164901410827E-12,
-1.));
#99938=DIRECTION('ref_axis',(0.000283291462027063,-0.999999959872973,1.34139227630729E-12));
#99939=DIRECTION('center_axis',(-2.04364394330858E-11,-3.96058602580851E-10,
-1.));
#99940=DIRECTION('ref_axis',(-0.000283291462026905,0.999999959872973,-3.96052767746065E-10));
#99941=DIRECTION('center_axis',(-2.07738088666906E-9,-5.44001110824865E-9,
-1.));
#99942=DIRECTION('ref_axis',(0.809084844508436,0.587691853258797,-4.87781904492319E-9));
#99943=DIRECTION('center_axis',(0.553083672440491,-0.833125711570433,4.95574414838273E-11));
#99944=DIRECTION('ref_axis',(0.82598840645732,0.548345459617458,-0.130615501817417));
#99945=DIRECTION('',(-0.553083676553411,0.833125708840006,-4.95583851733983E-11));
#99946=DIRECTION('center_axis',(-2.06373045822522E-11,6.2750576956816E-10,
-1.));
#99947=DIRECTION('ref_axis',(-0.000283291463234655,0.999999959872973,6.27511580507971E-10));
#99948=DIRECTION('center_axis',(-6.6865350062395E-13,-1.34164901410827E-12,
-1.));
#99949=DIRECTION('ref_axis',(0.999999959872973,0.000283291463234655,-6.69033353386178E-13));
#99950=DIRECTION('center_axis',(2.06359311149401E-11,-6.27906476813322E-10,
1.));
#99951=DIRECTION('ref_axis',(0.00028329146323513,-0.999999959872973,-6.27912350915476E-10));
#99952=DIRECTION('center_axis',(-2.06747383969808E-11,3.76095266041432E-10,
-1.));
#99953=DIRECTION('ref_axis',(0.000115489209750506,0.999999993331121,3.76090762974344E-10));
#99954=DIRECTION('',(2.06359311149401E-11,-6.27906476813322E-10,1.));
#99955=DIRECTION('center_axis',(0.743634599388288,-0.668586256658496,-2.85344470274396E-10));
#99956=DIRECTION('ref_axis',(0.658274145607944,0.732164961112551,-0.174956048604182));
#99957=DIRECTION('',(-0.743633784456671,0.66858716306451,2.81541762126025E-10));
#99958=DIRECTION('center_axis',(0.473322856416328,0.880889024562054,8.44268266408932E-11));
#99959=DIRECTION('ref_axis',(-0.875147650880185,0.470237878280083,-0.113986521087104));
#99960=DIRECTION('',(-0.473322856487804,-0.880889024523649,-4.95754826079775E-11));
#99961=DIRECTION('center_axis',(-2.0480650812435E-11,6.27503660144413E-10,
-1.));
#99962=DIRECTION('ref_axis',(-0.000283291463234541,0.999999959872973,6.27509446713541E-10));
#99963=DIRECTION('center_axis',(7.93092696550757E-11,6.27488949689337E-10,
-1.));
#99964=DIRECTION('ref_axis',(-0.000283291463234556,0.999999959872973,6.27466499053017E-10));
#99965=DIRECTION('center_axis',(7.9563808232791E-11,-3.96676025360421E-10,
-1.));
#99966=DIRECTION('ref_axis',(-0.000283291462026007,0.999999959872973,-3.96698500720249E-10));
#99967=DIRECTION('center_axis',(7.95272222641613E-11,-3.95742133507682E-10,
-1.));
#99968=DIRECTION('ref_axis',(-0.000283291462027306,0.999999959872973,-3.95764666082577E-10));
#99969=DIRECTION('center_axis',(-2.05190235462449E-11,-3.95701776900736E-10,
-1.));
#99970=DIRECTION('ref_axis',(-0.000283291462027265,0.999999959872973,-3.95695920113067E-10));
#99971=DIRECTION('center_axis',(-2.04255685715832E-11,-3.96096488941566E-10,
-1.));
#99972=DIRECTION('ref_axis',(-0.000283291462026814,0.999999959872973,-3.96090624219303E-10));
#99973=DIRECTION('center_axis',(6.03799779272385E-13,1.30628841077396E-12,
-1.));
#99974=DIRECTION('ref_axis',(0.999999959872973,0.000283291462026814,6.04169569256992E-13));
#99975=DIRECTION('center_axis',(-0.58769181561638,0.809084871850613,-1.03166447606995E-10));
#99976=DIRECTION('ref_axis',(-0.801261408582334,-0.582009117166787,0.138728305155767));
#99977=DIRECTION('center_axis',(2.04256986758439E-11,3.96055993556743E-10,
1.));
#99978=DIRECTION('ref_axis',(0.000283291462026864,-0.999999959872973,3.96050137460496E-10));
#99979=DIRECTION('center_axis',(2.55786496584226E-11,2.38360470250498E-10,
1.));
#99980=DIRECTION('ref_axis',(-0.000115488964475373,-0.99999999333115,2.38363187411695E-10));
#99981=DIRECTION('',(2.04256986758439E-11,3.96055993556743E-10,1.));
#99982=DIRECTION('center_axis',(2.03677636822358E-11,3.96109534062106E-10,
1.));
#99983=DIRECTION('ref_axis',(0.000283291462026785,-0.999999959872973,3.96103767399818E-10));
#99984=DIRECTION('center_axis',(5.45326856588035E-11,2.38996794577062E-10,
1.));
#99985=DIRECTION('ref_axis',(-0.000115488953375147,-0.999999993331151,2.39002830071626E-10));
#99986=DIRECTION('',(2.03677636822358E-11,3.96109534062106E-10,1.));
#99987=DIRECTION('center_axis',(-6.03799779272385E-13,-1.30628841077396E-12,
1.));
#99988=DIRECTION('ref_axis',(0.99999999333114,-0.000115489045467415,6.03648668594595E-13));
#99989=DIRECTION('',(-0.999999993331141,0.000115489041858432,-6.03648913248778E-13));
#99990=DIRECTION('',(0.000115489038960367,0.999999993331141,1.30637167750081E-12));
#99991=DIRECTION('center_axis',(0.999999993331141,-0.000115489038960367,
3.01711737191179E-12));
#99992=DIRECTION('ref_axis',(3.02987249547505E-12,1.10444361989259E-10,
-1.));
#99993=DIRECTION('',(3.01330147358985E-12,-3.30413903481859E-11,-1.));
#99994=DIRECTION('',(-0.000115489038960367,-0.999999993331141,-9.75680647385957E-12));
#99995=DIRECTION('center_axis',(-2.71001725834358E-11,-9.75369784939062E-12,
1.));
#99996=DIRECTION('ref_axis',(0.000115489045266171,0.99999999333114,9.75684810722299E-12));
#99997=DIRECTION('',(-0.999999993331141,0.000115489041858432,-2.70990459574893E-11));
#99998=DIRECTION('',(-0.000189492126856965,-0.999999982046367,-7.61120499959134E-10));
#99999=DIRECTION('center_axis',(0.999999982046367,-0.000189492126856007,
-8.09270792739847E-12));
#100000=DIRECTION('ref_axis',(0.000189492126856006,0.999999982046367,-2.80154371923302E-12));
#100001=DIRECTION('',(-8.09896891295188E-12,-3.30401070027175E-11,-1.));
#100002=DIRECTION('center_axis',(0.000189492079450732,0.999999982046376,
-8.48998094049591E-11));
#100003=DIRECTION('ref_axis',(-0.705587510851345,0.000133703186904214,-0.708622781636366));
#100004=DIRECTION('center_axis',(-0.000115489041858432,-0.999999993331141,
3.30410421245375E-11));
#100005=DIRECTION('ref_axis',(0.999999297141513,-0.00011548896141717,0.00117999100814453));
#100006=DIRECTION('center_axis',(6.6865350062395E-13,1.34164901410827E-12,
1.));
#100007=DIRECTION('ref_axis',(0.000115489034845239,0.999999993331142,-1.34173921972902E-12));
#100008=DIRECTION('',(0.999999993331141,-0.000115489041858432,-6.68498550405644E-13));
#100009=DIRECTION('',(0.000206674065451097,0.999999978642915,-2.90975854522202E-11));
#100010=DIRECTION('center_axis',(6.6865350062395E-13,1.34164901410827E-12,
1.));
#100011=DIRECTION('ref_axis',(0.000115489034845239,0.999999993331142,-1.34173921972902E-12));
#100012=DIRECTION('',(0.999999993331141,-0.000115489041858432,-6.68498550405644E-13));
#100013=DIRECTION('center_axis',(0.999999978642915,-0.000206674065456213,
-1.90596705085255E-11));
#100014=DIRECTION('ref_axis',(-0.000206674065456213,-0.999999978642915,
1.01018152176557E-11));
#100015=DIRECTION('',(1.90664991871882E-11,3.30388403731462E-11,1.));
#100016=DIRECTION('center_axis',(-0.000115489041858432,-0.999999993331141,
3.30410421245375E-11));
#100017=DIRECTION('ref_axis',(0.,-3.30410423448836E-11,-1.));
#100018=DIRECTION('center_axis',(0.866083142661478,0.499899979993617,1.71208709166735E-11));
#100019=DIRECTION('ref_axis',(-0.499899979993617,0.866083142661478,4.26352826271656E-11));
#100020=DIRECTION('',(9.05349869147667E-11,-4.02640883597393E-12,-1.));
#100021=DIRECTION('',(0.486951170911365,-0.843649164703741,-0.226129706236775));
#100022=DIRECTION('',(2.3616555299085E-11,-7.51938989431264E-11,1.));
#100023=DIRECTION('',(-0.499899979993617,0.866083142661478,4.26352681942662E-11));
#100024=DIRECTION('center_axis',(0.865967653324209,-0.500100013393484,2.10023880740289E-11));
#100025=DIRECTION('ref_axis',(0.500100013393484,0.865967653324209,-5.1626646877792E-12));
#100026=DIRECTION('',(2.19323933470163E-11,-4.01848594622705E-12,-1.));
#100027=DIRECTION('',(0.500100013393484,0.865967653324209,-9.38729031599827E-12));
#100028=DIRECTION('',(-5.43863301015019E-12,-3.56687825807237E-11,-1.));
#100029=DIRECTION('',(0.487146020893216,0.843536663214265,0.226129724143577));
#100030=DIRECTION('center_axis',(2.32214416966137E-11,-2.57024956873408E-12,
1.));
#100031=DIRECTION('ref_axis',(0.000115489044545404,0.99999999333114,2.56756421679327E-12));
#100032=DIRECTION('',(0.00011548905138177,0.999999993331139,4.22581081238604E-12));
#100033=DIRECTION('',(0.999999996919828,-7.84878624878868E-5,2.7099406953067E-11));
#100034=DIRECTION('',(0.000115489400766234,0.999999993331099,2.56756772120687E-12));
#100035=DIRECTION('',(-0.999999993331097,0.0001154894192467,2.32217383783821E-11));
#100036=DIRECTION('center_axis',(0.999999993331099,-0.000115489400766234,
1.36516999217662E-11));
#100037=DIRECTION('ref_axis',(0.000115489400766234,0.999999993331099,1.29739234972597E-11));
#100038=DIRECTION('',(9.05349869147667E-11,-4.02640883597393E-12,-1.));
#100039=DIRECTION('',(0.00011548941217769,0.999999993331098,1.40664742693861E-11));
#100040=DIRECTION('',(9.05349869147667E-11,-4.02640883597393E-12,-1.));
#100041=DIRECTION('center_axis',(0.999999982046367,-0.000189492126856007,
-8.09270792739847E-12));
#100042=DIRECTION('ref_axis',(0.000189492126856006,0.999999982046367,-2.80154371923302E-12));
#100043=DIRECTION('',(8.09896904811876E-12,3.30408203140089E-11,1.));
#100044=DIRECTION('',(-8.08880610062013E-12,2.05920003271132E-11,-1.));
#100045=DIRECTION('',(-0.000189492126856007,-0.999999982046367,4.0092530964599E-12));
#100046=DIRECTION('center_axis',(0.999999978642915,-0.000206674065456213,
-1.90596705085255E-11));
#100047=DIRECTION('ref_axis',(-0.000206674065456213,-0.999999978642915,
1.01018152176557E-11));
#100048=DIRECTION('',(-1.90664994184819E-11,-3.30399594959907E-11,-1.));
#100049=DIRECTION('',(0.000206674065463481,0.999999978642915,-1.85666204632895E-11));
#100050=DIRECTION('',(0.000206674065451097,0.999999978642915,-2.90975854522202E-11));
#100051=DIRECTION('center_axis',(-2.47832071705034E-12,9.62485646738287E-12,
1.));
#100052=DIRECTION('ref_axis',(-0.000115489042186152,-0.999999993331141,
9.62452340047548E-12));
#100053=DIRECTION('',(-0.999999996919828,7.84878624878868E-5,-2.47907614382756E-12));
#100054=DIRECTION('',(-0.000115489044944219,-0.99999999333114,8.57369286677567E-12));
#100055=DIRECTION('center_axis',(1.71283826250028E-9,-1.87151596997559E-9,
-1.));
#100056=DIRECTION('ref_axis',(-0.000115275671213282,-0.99999999335576,1.87137923015379E-9));
#100057=DIRECTION('',(-0.999999993331141,0.00011548903608056,-1.91032190066664E-13));
#100058=DIRECTION('center_axis',(-3.55975959646926E-10,-2.08087769237864E-10,
-1.));
#100059=DIRECTION('ref_axis',(-0.999959482493171,-0.00900185380844971,3.57793543113119E-10));
#100060=DIRECTION('center_axis',(0.99999999333114,-0.000115489044953318,
-1.97942426338749E-11));
#100061=DIRECTION('ref_axis',(0.000115489044953318,0.99999999333114,-8.57990761771177E-12));
#100062=DIRECTION('',(1.97980585126416E-11,3.30399020774809E-11,1.));
#100063=DIRECTION('',(-0.00011548905411194,-0.999999993331139,1.35183531035921E-12));
#100064=DIRECTION('',(1.96370925076295E-11,-3.31650795715177E-11,1.));
#100065=DIRECTION('center_axis',(6.6865350062395E-13,1.34164901410827E-12,
1.));
#100066=DIRECTION('ref_axis',(0.000115489034845239,0.999999993331142,-1.34173921972902E-12));
#100067=DIRECTION('',(-0.999999996919828,7.84878624878868E-5,6.68548195401056E-13));
#100068=DIRECTION('center_axis',(1.74697862512924E-11,1.12011649955335E-10,
-1.));
#100069=DIRECTION('ref_axis',(-0.999959464790061,-0.00900382012121744,-1.84744356559706E-11));
#100070=DIRECTION('',(-0.999999993331141,0.000115489036045055,6.89953085983297E-13));
#100071=DIRECTION('center_axis',(5.29455847653876E-11,-3.22492588189505E-10,
-1.));
#100072=DIRECTION('ref_axis',(-0.000115277148168155,-0.99999999335559,3.22461050575711E-10));
#100073=DIRECTION('',(-0.999999996919828,7.84878624878868E-5,6.68548195401056E-13));
#100074=DIRECTION('',(0.000115489021777609,0.999999993331143,-5.03543426663478E-11));
#100075=DIRECTION('',(0.99999999333114,-0.0001154890429146,-3.40247259850331E-8));
#100076=DIRECTION('center_axis',(0.999999993331141,-0.000115489039982975,
8.55434625045282E-12));
#100077=DIRECTION('ref_axis',(0.000115489039982975,0.999999993331141,5.33739719088544E-12));
#100078=DIRECTION('',(3.92247553882008E-12,2.0572201719915E-11,-1.));
#100079=DIRECTION('',(8.5505303039376E-12,-3.30421270976285E-11,-1.));
#100080=DIRECTION('',(-8.55253985023125E-12,1.56418068547478E-11,1.));
#100081=DIRECTION('center_axis',(-7.84878624878868E-5,-0.999999996919828,
3.30414558830064E-11));
#100082=DIRECTION('ref_axis',(4.51202279494782E-12,-3.30418101238055E-11,
-1.));
#100083=DIRECTION('',(-0.999999996919828,7.84878624878868E-5,-9.05353026601264E-11));
#100084=DIRECTION('',(4.93866594623724E-12,-3.30418436101146E-11,-1.));
#100085=DIRECTION('center_axis',(-7.84878624878868E-5,-0.999999996919828,
3.30414558830064E-11));
#100086=DIRECTION('ref_axis',(0.999999300730213,-7.84878078064633E-5,0.00117999099521772));
#100087=DIRECTION('',(-0.999999996919828,7.84878624878868E-5,-2.05002038229475E-12));
#100088=DIRECTION('center_axis',(-7.84878624878868E-5,-0.999999996919828,
3.30414558830064E-11));
#100089=DIRECTION('ref_axis',(0.999999300730213,-7.84878078064632E-5,0.0011799909952177));
#100090=DIRECTION('center_axis',(7.84878624878868E-5,0.999999996919828,
-3.30414558830064E-11));
#100091=DIRECTION('ref_axis',(0.99999930073024,-7.84878078064653E-5,0.00117999097251629));
#100092=DIRECTION('center_axis',(7.84878624878868E-5,0.999999996919828,
-3.30414558830064E-11));
#100093=DIRECTION('ref_axis',(0.999999300730203,-7.84878078064624E-5,0.00117999100410259));
#100094=DIRECTION('center_axis',(2.32214416966137E-11,-2.57024956873408E-12,
1.));
#100095=DIRECTION('ref_axis',(0.000115489044545404,0.99999999333114,2.56756421679327E-12));
#100096=DIRECTION('',(-0.999999993331151,0.00011548895185759,2.27100939442781E-11));
#100097=DIRECTION('',(0.500100013017382,0.86596765354141,-6.13541928373706E-11));
#100098=DIRECTION('',(0.999999993331149,-0.000115488971135926,-1.80817660844212E-11));
#100099=DIRECTION('center_axis',(-0.000115489042908759,-0.999999993331141,
-2.05911121486935E-11));
#100100=DIRECTION('ref_axis',(0.999999993331141,-0.000115489042908759,4.37779153206197E-14));
#100101=DIRECTION('',(0.999999993331099,-0.00011548940059995,-2.49122324831259E-12));
#100102=DIRECTION('',(9.05349869147667E-11,-4.02640883597393E-12,-1.));
#100103=DIRECTION('',(-5.43863301015019E-12,-3.56687825807237E-11,-1.));
#100104=DIRECTION('',(-3.9224754000422E-12,-2.05903560868137E-11,1.));
#100105=DIRECTION('center_axis',(-0.000115489042908759,-0.999999993331141,
-2.05911121486935E-11));
#100106=DIRECTION('ref_axis',(-0.707106776428129,8.16630707273492E-5,0.707106781229372));
#100107=DIRECTION('',(0.99999999333114,-0.000115489042912799,4.4747677785395E-14));
#100108=DIRECTION('center_axis',(-0.000115489042908759,-0.999999993331141,
-2.05911121486935E-11));
#100109=DIRECTION('ref_axis',(0.707106776712987,-8.16631000777293E-5,0.707106780944511));
#100110=DIRECTION('',(3.93180252244996E-12,2.0590640303908E-11,-1.));
#100111=DIRECTION('',(0.999999993331097,-0.000115489419253677,7.76057463451945E-12));
#100112=DIRECTION('',(-0.99999999333114,0.000115489042908759,-9.05354513171044E-11));
#100113=DIRECTION('center_axis',(0.000115489042908759,0.999999993331141,
2.05911121486935E-11));
#100114=DIRECTION('ref_axis',(0.999999297141513,-0.000115488962530782,0.00117999100814453));
#100115=DIRECTION('center_axis',(-0.000113240379986568,-0.999999993587888,
-9.16765209385551E-7));
#100116=DIRECTION('ref_axis',(0.999999505211138,-0.000113239418844496,-0.000988308814491763));
#100117=DIRECTION('center_axis',(-0.000115489652533577,-0.99999999333107,
4.01595295494117E-12));
#100118=DIRECTION('ref_axis',(-0.99999999333107,0.000115489652533577,-8.89614896542497E-11));
#100119=DIRECTION('center_axis',(0.000115489652533577,0.99999999333107,
-4.01595295494117E-12));
#100120=DIRECTION('ref_axis',(-0.707106776448306,8.16635136273789E-5,-0.707106781209143));
#100121=DIRECTION('',(0.99999999333107,-0.000115489652533577,-1.45881414903809E-10));
#100122=DIRECTION('center_axis',(0.000115489652533577,0.99999999333107,
-4.01595295494117E-12));
#100123=DIRECTION('ref_axis',(0.707106776659918,-8.1663519315042E-5,-0.707106780997532));
#100124=DIRECTION('',(-0.99999999333107,0.000115489652533577,-8.89614896542497E-11));
#100125=DIRECTION('',(-7.5965284063173E-12,-5.58415536033863E-12,-1.));
#100126=DIRECTION('center_axis',(-0.000115489041858432,-0.999999993331141,
3.30410421245375E-11));
#100127=DIRECTION('ref_axis',(-0.707106776794417,8.16630615792724E-5,-0.707106780863084));
#100128=DIRECTION('',(0.999999993331139,-0.000115489053014754,3.07533457033493E-12));
#100129=DIRECTION('center_axis',(-0.000115489041858432,-0.999999993331141,
3.30410421245375E-11));
#100130=DIRECTION('ref_axis',(0.707106776512855,-8.16631082673062E-5,-0.707106781144642));
#100131=DIRECTION('',(2.74156793100833E-11,-3.60393315190777E-11,1.));
#100132=DIRECTION('center_axis',(-0.000115489021777609,-0.999999993331143,
9.93669591053958E-11));
#100133=DIRECTION('ref_axis',(0.00117999096544705,-1.36375370128902E-7,
-0.999999303810409));
#100134=DIRECTION('center_axis',(0.000189492079450732,0.999999982046376,
-8.48998094049591E-11));
#100135=DIRECTION('ref_axis',(-0.705140683587016,0.000133618516637472,-0.709067414634552));
#100136=DIRECTION('center_axis',(-2.08078704006659E-11,6.27347201964667E-10,
-1.));
#100137=DIRECTION('ref_axis',(-0.000283291463234437,0.999999959872973,6.27353149076091E-10));
#100138=DIRECTION('',(-7.24787750741886E-5,5.06882863460234E-9,0.999999997373414));
#100139=DIRECTION('center_axis',(-0.000115489036044586,-0.999999993331141,
-3.29092308959389E-11));
#100140=DIRECTION('ref_axis',(0.999999993331141,-0.000115489036044586,3.61898553659368E-13));
#100141=DIRECTION('',(1.9520571270526E-11,-3.50839357565746E-11,1.));
#100142=DIRECTION('center_axis',(-2.04218170152259E-11,-3.95892374438489E-10,
-1.));
#100143=DIRECTION('ref_axis',(0.707025187826284,-0.707188365132804,2.65531762974969E-10));
#100144=DIRECTION('center_axis',(0.865967653467802,-0.50010001314484,-4.43086539680948E-11));
#100145=DIRECTION('ref_axis',(0.50010001314484,0.865967653467802,9.31133642412263E-12));
#100146=DIRECTION('',(-0.487141878964511,-0.843529491611254,0.226165396427004));
#100147=DIRECTION('center_axis',(0.216626300571055,0.951942073680631,-0.21651636025372));
#100148=DIRECTION('ref_axis',(-0.976247628063093,0.21039171914165,-0.0517290365056721));
#100149=DIRECTION('',(-0.226227131389621,-0.843566800035999,0.487048600141965));
#100150=DIRECTION('center_axis',(5.77445238315651E-5,0.499999996657726,
0.866025403788968));
#100151=DIRECTION('ref_axis',(0.000100016444253418,0.866025398013566,-0.499999999992156));
#100152=DIRECTION('',(0.226032279597196,-0.843619031186797,0.487048600038584));
#100153=DIRECTION('center_axis',(-0.216406417198528,0.951992084180735,-0.216516360242168));
#100154=DIRECTION('ref_axis',(-0.976302395912733,-0.210704750130649,0.0493673982243212));
#100155=DIRECTION('',(0.486946880477658,-0.843641735638174,0.22616665864465));
#100156=DIRECTION('center_axis',(0.866083142578548,0.499899980137294,-1.19352722149912E-11));
#100157=DIRECTION('ref_axis',(-0.499899980137294,0.866083142578548,-4.09957137681438E-11));
#100158=DIRECTION('',(0.499899980137294,-0.866083142578548,4.87456429783884E-11));
#100159=DIRECTION('center_axis',(9.05349869147667E-11,-4.02640883597393E-12,
-1.));
#100160=DIRECTION('ref_axis',(-1.,0.,-9.05349869147667E-11));
#100161=DIRECTION('',(0.999999993331097,-0.000115489419253677,7.76057463451945E-12));
#100162=DIRECTION('center_axis',(9.05349869147667E-11,-4.02640883597393E-12,
-1.));
#100163=DIRECTION('ref_axis',(-1.,0.,-9.05349869147667E-11));
#100164=DIRECTION('',(0.000115489401653714,0.999999993331099,1.38708783965715E-12));
#100165=DIRECTION('center_axis',(0.000115489370979057,0.999999993331103,
-1.88056485323636E-11));
#100166=DIRECTION('ref_axis',(-0.00117999098815476,1.36295223586387E-7,
0.999999303810382));
#100167=DIRECTION('',(-0.000115489681893499,-0.999999993331067,2.71105885999427E-11));
#100168=DIRECTION('center_axis',(-0.000115488821738033,-0.999999993331166,
9.00283429436868E-11));
#100169=DIRECTION('ref_axis',(2.70503557288734E-9,8.9640996818159E-11,1.));
#100170=DIRECTION('center_axis',(-5.77446999390803E-5,-0.499999996746096,
0.866025403737935));
#100171=DIRECTION('ref_axis',(0.000100016766405211,0.866025397962496,0.500000000080546));
#100172=DIRECTION('',(-0.226227130989805,-0.843566800240365,-0.487048599973712));
#100173=DIRECTION('',(0.999999993331101,-0.000115489386025751,7.98777303350266E-12));
#100174=DIRECTION('',(-0.226032279889446,0.843619031041275,0.487048600155016));
#100175=DIRECTION('center_axis',(0.216626300553505,0.951942073819785,0.21651635965947));
#100176=DIRECTION('ref_axis',(-0.00107970689391777,-0.221548926845812,0.975148659049733));
#100177=DIRECTION('center_axis',(0.000115489999823947,0.99999999333103,
1.32516667259433E-10));
#100178=DIRECTION('ref_axis',(0.7071067799381,-8.16638561386112E-5,0.707106777719311));
#100179=DIRECTION('center_axis',(-0.0001154894192467,-0.999999993331097,
1.56408190225738E-11));
#100180=DIRECTION('ref_axis',(-0.999999993331097,0.0001154894192467,-7.7552063147984E-12));
#100181=DIRECTION('',(0.999999993331099,-0.000115489405206628,2.05002371349632E-12));
#100182=DIRECTION('center_axis',(-0.00011549060508633,-0.99999999333096,
9.4552276823595E-10));
#100183=DIRECTION('ref_axis',(-0.99999999333096,0.000115490605089185,-1.33706815759655E-8));
#100184=DIRECTION('',(-1.54433254223677E-12,1.56091211615129E-11,1.));
#100185=DIRECTION('center_axis',(-0.000115489419179992,-0.999999993331097,
1.57184236119954E-11));
#100186=DIRECTION('ref_axis',(0.707106776317693,-8.1663362554385E-5,-0.707106781339774));
#100187=DIRECTION('center_axis',(-0.21640641665476,0.951992084285049,0.216516360327008));
#100188=DIRECTION('ref_axis',(-0.00107943855003644,-0.222004774365688,0.975044980998957));
#100189=DIRECTION('center_axis',(0.999999993331099,-0.000115489405801547,
4.94248189618689E-12));
#100190=DIRECTION('ref_axis',(-0.000115489405801547,-0.999999993331099,
-1.83772614435879E-13));
#100191=DIRECTION('',(-0.000115489405802699,-0.999999993331098,-1.79804677345874E-13));
#100192=DIRECTION('center_axis',(-2.05001374002416E-12,8.47084475352395E-14,
1.));
#100193=DIRECTION('ref_axis',(-0.000115489405206628,-0.999999993331099,
8.44156349528187E-14));
#100194=DIRECTION('',(0.000115487961858998,0.999999993331265,-8.33192962266543E-14));
#100195=DIRECTION('center_axis',(-0.000115489371063072,-0.999999993331103,
1.88250496797185E-11));
#100196=DIRECTION('ref_axis',(-0.707106781265837,8.16633312987261E-5,0.707106776391634));
#100197=DIRECTION('axis',(0.,0.,1.));
#100198=DIRECTION('refdir',(1.,0.,0.));
#100199=DIRECTION('',(-0.999999988373311,0.000152490582211537,5.22457893793881E-17));
#100200=DIRECTION('',(-0.415763956351369,-0.900449508101933,-0.127792863486363));
#100201=DIRECTION('center_axis',(-0.000152490582204123,-0.999999988373311,
-4.67237802241223E-11));
#100202=DIRECTION('ref_axis',(-7.97837814719956E-23,4.67237802441605E-11,
-1.));
#100203=DIRECTION('center_axis',(-0.000152490582204123,-0.999999988373311,
-4.67237802241223E-11));
#100204=DIRECTION('ref_axis',(-7.97837814719956E-23,4.67237802441605E-11,
-1.));
#100205=DIRECTION('center_axis',(-0.000152490582204123,-0.999999988373311,
-4.67237802241223E-11));
#100206=DIRECTION('ref_axis',(-7.97837814719956E-23,4.67237802441605E-11,
-1.));
#100207=DIRECTION('center_axis',(-0.000152490582204123,-0.999999988373311,
-4.67237802241223E-11));
#100208=DIRECTION('ref_axis',(-7.97837814719956E-23,4.67237802441605E-11,
-1.));
#100209=DIRECTION('',(0.429009743392511,-0.89885237422957,-0.0895268083657507));
#100210=DIRECTION('',(-0.999999988373311,0.000152490582211537,5.22457893793881E-17));
#100211=DIRECTION('',(-0.999999988373311,0.000152490582211537,5.22457893793881E-17));
#100212=DIRECTION('',(7.11999420122672E-15,4.66913694942382E-11,-1.));
#100213=DIRECTION('center_axis',(-0.000152490582204123,-0.999999988373311,
-4.67237802241223E-11));
#100214=DIRECTION('ref_axis',(-7.97837814719956E-23,4.67237802441605E-11,
-1.));
#100215=DIRECTION('',(0.41511457473337,-0.901144971883823,0.124970514492164));
#100216=DIRECTION('',(0.999999988373311,-0.000152490582211537,1.4355690753212E-26));
#100217=DIRECTION('center_axis',(-0.000152490582204123,-0.999999988373311,
-4.67237802241223E-11));
#100218=DIRECTION('ref_axis',(-7.97837814719956E-23,4.67237802441605E-11,
-1.));
#100219=DIRECTION('center_axis',(-0.000152490582204123,-0.999999988373311,
-4.67237802241223E-11));
#100220=DIRECTION('ref_axis',(-7.97837814719956E-23,4.67237802441605E-11,
-1.));
#100221=DIRECTION('center_axis',(-0.000152490582204123,-0.999999988373311,
-4.67237802241223E-11));
#100222=DIRECTION('ref_axis',(-7.97837814719956E-23,4.67237802441605E-11,
-1.));
#100223=DIRECTION('',(-0.42991170517923,-0.898705313309043,0.0866295883632235));
#100224=DIRECTION('',(0.999999988373311,-0.000152490582211537,1.4355690753212E-26));
#100225=DIRECTION('',(0.999999988373311,-0.000152490582211537,1.4355690753212E-26));
#100226=DIRECTION('',(-7.08034337937967E-15,-4.66913695002845E-11,1.));
#100227=DIRECTION('center_axis',(-0.000152490582204123,-0.999999988373311,
-4.67237802241223E-11));
#100228=DIRECTION('ref_axis',(-7.97837814719956E-23,4.67237802441605E-11,
-1.));
#100229=DIRECTION('center_axis',(-0.000152490582204151,-0.999999988373311,
-4.67237797009176E-11));
#100230=DIRECTION('ref_axis',(-7.97837814719956E-23,4.67237802441605E-11,
-1.));
#100231=DIRECTION('center_axis',(0.000152490582204123,0.999999988373311,
4.67237802241223E-11));
#100232=DIRECTION('ref_axis',(-1.57772181044202E-30,4.67237807673651E-11,
-1.));
#100233=DIRECTION('',(0.000152490582204151,0.999999988373311,4.67237797009176E-11));
#100234=DIRECTION('center_axis',(-0.000152490582204151,-0.999999988373311,
-4.67237797009176E-11));
#100235=DIRECTION('ref_axis',(-7.97837817575612E-23,4.67237802441605E-11,
-1.));
#100236=DIRECTION('center_axis',(-0.000152490582204123,-0.999999988373311,
-4.67237802241223E-11));
#100237=DIRECTION('ref_axis',(-1.57772181044202E-30,4.67237807673651E-11,
-1.));
#100238=DIRECTION('',(0.000152490582204151,0.999999988373311,4.67237797009176E-11));
#100239=DIRECTION('center_axis',(-0.000152490582204123,-0.999999988373311,
-4.67237802241223E-11));
#100240=DIRECTION('ref_axis',(0.,4.67237807673651E-11,-1.));
#100241=DIRECTION('center_axis',(-0.000152490582204123,-0.999999988373311,
-4.67237802241223E-11));
#100242=DIRECTION('ref_axis',(0.,4.67237807673651E-11,-1.));
#100243=DIRECTION('center_axis',(-0.000152490582204123,-0.999999988373311,
-4.67237802241223E-11));
#100244=DIRECTION('ref_axis',(0.,4.67237807673651E-11,-1.));
#100245=DIRECTION('center_axis',(-0.000152490582204123,-0.999999988373311,
-4.67237802241223E-11));
#100246=DIRECTION('ref_axis',(0.,4.67237807673651E-11,-1.));
#100247=DIRECTION('center_axis',(-0.000152490582204123,-0.999999988373311,
-4.67237802241223E-11));
#100248=DIRECTION('ref_axis',(0.,4.67237807673651E-11,-1.));
#100249=DIRECTION('center_axis',(-0.000152490582204123,-0.999999988373311,
-4.67237802241223E-11));
#100250=DIRECTION('ref_axis',(-1.57772181044202E-30,4.67237807673651E-11,
-1.));
#100251=DIRECTION('',(-0.000502517899273167,-0.993028063109277,0.117877111235379));
#100252=DIRECTION('center_axis',(0.000152490582211845,0.999999988373311,
4.66914144813721E-11));
#100253=DIRECTION('ref_axis',(-0.999999988373311,0.000152490582211845,-1.18454902125034E-30));
#100254=DIRECTION('center_axis',(0.000152490582211845,0.999999988373311,
4.66914144813721E-11));
#100255=DIRECTION('ref_axis',(0.707106772965239,-0.000107827091735253,-0.70710678118655));
#100256=DIRECTION('',(-7.08035015671196E-15,-4.66914139445519E-11,1.));
#100257=DIRECTION('center_axis',(0.000152490582211845,0.999999988373311,
4.66914144813721E-11));
#100258=DIRECTION('ref_axis',(0.707106772965233,-0.000107827157767061,0.707106781186547));
#100259=DIRECTION('',(-0.999999988373311,0.000152490582211845,5.22457893937422E-17));
#100260=DIRECTION('center_axis',(0.000152490582211845,0.999999988373311,
4.66914144813721E-11));
#100261=DIRECTION('ref_axis',(-0.707106772965236,0.000107827091735254,0.707106781186554));
#100262=DIRECTION('',(7.1200009785589E-15,4.66914139385056E-11,-1.));
#100263=DIRECTION('center_axis',(0.000152490582211845,0.999999988373311,
4.66914144813721E-11));
#100264=DIRECTION('ref_axis',(-0.707106772965232,0.000107827157767062,-0.707106781186547));
#100265=DIRECTION('',(0.999999988373311,-0.000152490582211845,1.57772181044202E-30));
#100266=DIRECTION('',(-0.999999988373311,0.000152490582200094,5.22457888450712E-17));
#100267=DIRECTION('center_axis',(-0.000152490582200094,-0.999999988373311,
-4.66914144813721E-11));
#100268=DIRECTION('ref_axis',(-8.23022399027593E-15,-4.6691413769207E-11,
1.));
#100269=DIRECTION('',(-7.08035015671196E-15,-4.66914139445519E-11,1.));
#100270=DIRECTION('center_axis',(-0.000152490582211845,-0.999999988373311,
-4.66914144813721E-11));
#100271=DIRECTION('ref_axis',(0.999999988373311,-0.000152490582211845,-5.55111512312577E-16));
#100272=DIRECTION('',(0.999999988373311,-0.000152490582211845,1.18454902125034E-30));
#100273=DIRECTION('center_axis',(-0.000152490582211845,-0.999999988373311,
-4.67240968138327E-11));
#100274=DIRECTION('ref_axis',(7.12498472646395E-15,4.67240962705861E-11,
-1.));
#100275=DIRECTION('',(7.12498472646395E-15,4.67240962705861E-11,-1.));
#100276=DIRECTION('center_axis',(-0.000152490582200094,-0.999999988373311,
-4.67240968138327E-11));
#100277=DIRECTION('ref_axis',(-0.999999988373311,0.000152490582200094,-6.66133814830002E-15));
#100278=DIRECTION('center_axis',(0.000152490582211845,0.999999988373311,
4.66914144813721E-11));
#100279=DIRECTION('ref_axis',(-0.999999988373311,0.000152490582211845,-1.57772181044202E-30));
#100280=DIRECTION('center_axis',(-0.000152490582211845,-0.999999988373311,
-4.66914144813721E-11));
#100281=DIRECTION('ref_axis',(0.707106772965239,-0.000107827091735253,-0.70710678118655));
#100282=DIRECTION('',(0.999999988373311,-0.000152490582211845,1.57772181044202E-30));
#100283=DIRECTION('center_axis',(-0.000152490582211845,-0.999999988373311,
-4.66914144813721E-11));
#100284=DIRECTION('ref_axis',(-0.707106772965232,0.000107827157767062,-0.707106781186547));
#100285=DIRECTION('',(7.1200009785589E-15,4.66914139385055E-11,-1.));
#100286=DIRECTION('center_axis',(-0.000152490582211845,-0.999999988373311,
-4.66914144813721E-11));
#100287=DIRECTION('ref_axis',(-0.707106772965236,0.000107827091735254,0.707106781186554));
#100288=DIRECTION('',(-0.999999988373311,0.000152490582211845,5.22457893937422E-17));
#100289=DIRECTION('center_axis',(-0.000152490582211845,-0.999999988373311,
-4.66914144813721E-11));
#100290=DIRECTION('ref_axis',(0.707106772965233,-0.000107827157767061,0.707106781186547));
#100291=DIRECTION('',(-7.08035015671196E-15,-4.66914139445519E-11,1.));
#100292=DIRECTION('',(7.12498472646395E-15,4.67240962705862E-11,-1.));
#100293=DIRECTION('center_axis',(0.000152490582211845,0.999999988373311,
4.67240968138327E-11));
#100294=DIRECTION('ref_axis',(7.12498472646395E-15,4.67240962705862E-11,
-1.));
#100295=DIRECTION('',(0.999999988373311,-0.000152490582211845,1.57772181044202E-30));
#100296=DIRECTION('center_axis',(0.000152490582211845,0.999999988373311,
4.66914144813721E-11));
#100297=DIRECTION('ref_axis',(0.999999988373311,-0.000152490582211845,-5.55111512312577E-16));
#100298=DIRECTION('',(-7.08035015671196E-15,-4.66914139445519E-11,1.));
#100299=DIRECTION('center_axis',(0.000152490582200094,0.999999988373311,
4.66914144813721E-11));
#100300=DIRECTION('ref_axis',(-8.23022399027593E-15,-4.6691413769207E-11,
1.));
#100301=DIRECTION('',(-0.999999988373311,0.000152490582200094,5.22457888450708E-17));
#100302=DIRECTION('center_axis',(0.000152490582200094,0.999999988373311,
4.67240968138327E-11));
#100303=DIRECTION('ref_axis',(-0.999999988373311,0.000152490582200094,-6.66133814830002E-15));
#100304=DIRECTION('center_axis',(0.000152490582214781,0.999999988373311,
4.66915395236354E-11));
#100305=DIRECTION('ref_axis',(0.707106772965239,-0.000107827091735253,-0.70710678118655));
#100306=DIRECTION('',(-0.000152490582214781,-0.999999988373311,-4.66915395236354E-11));
#100307=DIRECTION('',(0.000152490582214781,0.999999988373311,4.66915395236354E-11));
#100308=DIRECTION('center_axis',(0.999999988373311,-0.000152490582214781,
-3.96508224451363E-17));
#100309=DIRECTION('ref_axis',(-7.08035015671196E-15,-4.66914139445519E-11,
1.));
#100310=DIRECTION('',(0.000152490582214781,0.999999988373311,4.66915395236354E-11));
#100311=DIRECTION('center_axis',(0.000152490582214781,0.999999988373311,
4.66915395236354E-11));
#100312=DIRECTION('ref_axis',(0.707106772965233,-0.000107827157767061,0.707106781186547));
#100313=DIRECTION('',(-0.000152490582214781,-0.999999988373311,-4.66915395236354E-11));
#100314=DIRECTION('center_axis',(-7.06777425754023E-15,-4.66915389887344E-11,
1.));
#100315=DIRECTION('ref_axis',(-0.999999988373311,0.000152490582200094,5.22457888450708E-17));
#100316=DIRECTION('',(0.000152490582214781,0.999999988373311,4.66915395236354E-11));
#100317=DIRECTION('center_axis',(0.000152490582214781,0.999999988373311,
4.66915395236354E-11));
#100318=DIRECTION('ref_axis',(-0.707106772965236,0.000107827091735254,0.707106781186554));
#100319=DIRECTION('',(-0.000152490582214781,-0.999999988373311,-4.66915395236354E-11));
#100320=DIRECTION('center_axis',(-0.999999988373311,0.000152490582214781,
1.37189222305176E-25));
#100321=DIRECTION('ref_axis',(7.12498472646395E-15,4.67240962705862E-11,
-1.));
#100322=DIRECTION('',(0.000152490582214781,0.999999988373311,4.66915395236354E-11));
#100323=DIRECTION('center_axis',(-0.000152490582214781,-0.999999988373311,
-4.66915395236354E-11));
#100324=DIRECTION('ref_axis',(-0.707106772965232,0.000107827157767062,-0.707106781186547));
#100325=DIRECTION('',(-0.000152490582214781,-0.999999988373311,-4.66915395236354E-11));
#100326=DIRECTION('center_axis',(7.12002004632653E-15,4.66915389807674E-11,
-1.));
#100327=DIRECTION('ref_axis',(0.999999988373311,-0.000152490582211845,1.57772181044202E-30));
#100328=DIRECTION('center_axis',(-0.999999988373311,0.000152490582212117,
1.27164377921627E-26));
#100329=DIRECTION('ref_axis',(-7.12498472646395E-15,-4.67240962705862E-11,
1.));
#100330=DIRECTION('',(0.000152490582212117,0.999999988373311,4.66913174790307E-11));
#100331=DIRECTION('',(-7.12498472646395E-15,-4.67240962705862E-11,1.));
#100332=DIRECTION('',(0.000152490582212117,0.999999988373311,4.66913174790307E-11));
#100333=DIRECTION('center_axis',(0.000152490582212117,0.999999988373311,
4.66913174790307E-11));
#100334=DIRECTION('ref_axis',(7.11998618661546E-15,4.66913169361653E-11,
-1.));
#100335=DIRECTION('center_axis',(0.000152490582211845,0.999999988373311,
4.67240968138327E-11));
#100336=DIRECTION('ref_axis',(7.12498472646395E-15,4.67240962705861E-11,
-1.));
#100337=DIRECTION('',(0.000152490582212117,0.999999988373311,4.66913174790307E-11));
#100338=DIRECTION('center_axis',(7.11998618661547E-15,4.66913169361652E-11,
-1.));
#100339=DIRECTION('ref_axis',(-0.999999988373311,0.000152490582211845,-1.57772181044202E-30));
#100340=DIRECTION('',(-0.999999988373311,0.000152490582211845,-2.16999631189535E-30));
#100341=DIRECTION('',(0.000152490582212117,0.999999988373311,4.66913174790307E-11));
#100342=DIRECTION('center_axis',(0.000152490582212117,0.999999988373311,
4.66913174790307E-11));
#100343=DIRECTION('ref_axis',(0.999999988373311,-0.000152490582212117,-5.55111512325285E-16));
#100344=DIRECTION('center_axis',(0.000152490582211845,0.999999988373311,
4.66914144813721E-11));
#100345=DIRECTION('ref_axis',(0.999999988373311,-0.000152490582211845,-5.55111512312576E-16));
#100346=DIRECTION('',(0.000152490582212117,0.999999988373311,4.66913174790307E-11));
#100347=DIRECTION('center_axis',(0.999999988373311,-0.000152490582212117,
-3.96508223207503E-17));
#100348=DIRECTION('ref_axis',(7.08035015671196E-15,4.66914139445519E-11,
-1.));
#100349=DIRECTION('',(7.08035015671196E-15,4.66914139445519E-11,-1.));
#100350=DIRECTION('',(0.000152490582212117,0.999999988373311,4.66913174790307E-11));
#100351=DIRECTION('center_axis',(0.000152490582212117,0.999999988373311,
4.66913174790307E-11));
#100352=DIRECTION('ref_axis',(-8.23020919833241E-15,-4.66913167668667E-11,
1.));
#100353=DIRECTION('center_axis',(0.000152490582200094,0.999999988373311,
4.66914144813721E-11));
#100354=DIRECTION('ref_axis',(-8.23022399027593E-15,-4.6691413769207E-11,
1.));
#100355=DIRECTION('',(0.000152490582212117,0.999999988373311,4.66913174790307E-11));
#100356=DIRECTION('center_axis',(-7.06774039782918E-15,-4.66913169441322E-11,
1.));
#100357=DIRECTION('ref_axis',(0.999999988373311,-0.000152490582200094,-5.22457888450708E-17));
#100358=DIRECTION('',(0.999999988373311,-0.000152490582200094,-5.22457888450702E-17));
#100359=DIRECTION('',(0.000152490582212117,0.999999988373311,4.66913174790307E-11));
#100360=DIRECTION('center_axis',(0.000152490582212117,0.999999988373311,
4.66913174790307E-11));
#100361=DIRECTION('ref_axis',(-0.999999988373311,0.000152490582212117,-6.66133814773864E-15));
#100362=DIRECTION('center_axis',(0.000152490582200094,0.999999988373311,
4.67240968138327E-11));
#100363=DIRECTION('ref_axis',(-0.999999988373311,0.000152490582200094,-6.66133814830002E-15));
#100364=DIRECTION('center_axis',(0.000152490582211845,0.999999988373311,
4.66914144813721E-11));
#100365=DIRECTION('ref_axis',(-0.999999988373311,0.000152490582211845,-2.16999631189535E-30));
#100366=DIRECTION('',(7.12000097855901E-15,4.66914139385055E-11,-1.));
#100367=DIRECTION('',(0.999999988373311,-0.000152490582211845,1.57772181044202E-30));
#100368=DIRECTION('',(-7.08035015671196E-15,-4.66914139445519E-11,1.));
#100369=DIRECTION('',(-0.999999988373311,0.000152490582211845,5.22457893937422E-17));
#100370=DIRECTION('center_axis',(-7.06777425754026E-15,-4.66915389887346E-11,
1.));
#100371=DIRECTION('ref_axis',(-0.999999988373311,0.000152490582200094,5.22457888450712E-17));
#100372=DIRECTION('',(0.000152490582211229,0.999999988373311,4.66915395236356E-11));
#100373=DIRECTION('',(-0.000152490582211229,-0.999999988373311,-4.66915395236356E-11));
#100374=DIRECTION('center_axis',(-0.999999988373311,0.000152490582211229,
-2.87839567097043E-26));
#100375=DIRECTION('ref_axis',(7.12498472646395E-15,4.67240962705861E-11,
-1.));
#100376=DIRECTION('',(0.000152490582211229,0.999999988373311,4.66915395236356E-11));
#100377=DIRECTION('center_axis',(7.12002004632656E-15,4.66915389807676E-11,
-1.));
#100378=DIRECTION('ref_axis',(0.999999988373311,-0.000152490582211845,1.18454902125034E-30));
#100379=DIRECTION('',(-0.000152490582211229,-0.999999988373311,-4.66915395236356E-11));
#100380=DIRECTION('center_axis',(0.999999988373311,-0.000152490582211229,
-3.96508222792799E-17));
#100381=DIRECTION('ref_axis',(-7.08035015671196E-15,-4.66914139445519E-11,
1.));
#100382=DIRECTION('center_axis',(-7.06777425754026E-15,-4.66915389887346E-11,
1.));
#100383=DIRECTION('ref_axis',(-0.999999988373311,0.000152490582200094,5.22457888450712E-17));
#100384=DIRECTION('',(-0.000152490582211229,-0.999999988373311,-4.66915395236356E-11));
#100385=DIRECTION('',(-0.000152490582211229,-0.999999988373311,-4.66915395236356E-11));
#100386=DIRECTION('center_axis',(-0.000152490582211229,-0.999999988373311,
-4.66915395236356E-11));
#100387=DIRECTION('ref_axis',(-8.23024305804349E-15,-4.6691538811469E-11,
1.));
#100388=DIRECTION('',(-0.000152490582211229,-0.999999988373311,-4.66915395236356E-11));
#100389=DIRECTION('center_axis',(0.999999988373311,-0.000152490582211229,
-3.96508222792799E-17));
#100390=DIRECTION('ref_axis',(-7.08035015671196E-15,-4.66914139445519E-11,
1.));
#100391=DIRECTION('',(-0.000152490582211229,-0.999999988373311,-4.66915395236356E-11));
#100392=DIRECTION('center_axis',(-0.000152490582211229,-0.999999988373311,
-4.66915395236356E-11));
#100393=DIRECTION('ref_axis',(0.999999988373311,-0.000152490582211229,-5.55111512283815E-16));
#100394=DIRECTION('',(-0.000152490582211229,-0.999999988373311,-4.66915395236356E-11));
#100395=DIRECTION('center_axis',(7.12002004632656E-15,4.66915389807676E-11,
-1.));
#100396=DIRECTION('ref_axis',(0.999999988373311,-0.000152490582211845,1.18454902125034E-30));
#100397=DIRECTION('',(-0.000152490582211229,-0.999999988373311,-4.66915395236356E-11));
#100398=DIRECTION('center_axis',(-0.000152490582211229,-0.999999988373311,
-4.66915395236356E-11));
#100399=DIRECTION('ref_axis',(7.12002004632658E-15,4.66915389807676E-11,
-1.));
#100400=DIRECTION('',(-0.000152490582211229,-0.999999988373311,-4.66915395236356E-11));
#100401=DIRECTION('center_axis',(-0.999999988373311,0.000152490582211229,
-2.87839567097043E-26));
#100402=DIRECTION('ref_axis',(7.12498472646395E-15,4.67240962705861E-11,
-1.));
#100403=DIRECTION('',(-0.000152490582211229,-0.999999988373311,-4.66915395236356E-11));
#100404=DIRECTION('center_axis',(-0.000152490582211229,-0.999999988373311,
-4.66915395236356E-11));
#100405=DIRECTION('ref_axis',(-0.999999988373311,0.000152490582211229,-6.66133814778011E-15));
#100406=DIRECTION('axis',(0.,0.,1.));
#100407=DIRECTION('refdir',(1.,0.,0.));
#100408=DIRECTION('center_axis',(0.,0.,1.));
#100409=DIRECTION('ref_axis',(1.,0.,0.));
#100410=DIRECTION('center_axis',(0.,0.,-1.));
#100411=DIRECTION('ref_axis',(1.,0.,0.));
#100412=DIRECTION('',(0.,0.,-1.));
#100413=DIRECTION('center_axis',(0.,0.,-1.));
#100414=DIRECTION('ref_axis',(1.,0.,0.));
#100415=DIRECTION('center_axis',(0.,0.,1.));
#100416=DIRECTION('ref_axis',(1.,0.,0.));
#100417=DIRECTION('center_axis',(0.,0.,1.));
#100418=DIRECTION('ref_axis',(1.,0.,0.));
#100419=DIRECTION('',(0.,0.,-1.));
#100420=DIRECTION('center_axis',(0.,0.,1.));
#100421=DIRECTION('ref_axis',(1.,0.,0.));
#100422=DIRECTION('center_axis',(0.,0.,1.));
#100423=DIRECTION('ref_axis',(1.,0.,0.));
#100424=DIRECTION('center_axis',(0.,0.,1.));
#100425=DIRECTION('ref_axis',(1.,0.,0.));
#100426=DIRECTION('axis',(0.,0.,1.));
#100427=DIRECTION('refdir',(1.,0.,0.));
#100428=DIRECTION('center_axis',(-1.,1.22464679914735E-16,0.));
#100429=DIRECTION('ref_axis',(1.22464679914735E-16,1.,0.));
#100430=DIRECTION('center_axis',(-1.,0.,0.));
#100431=DIRECTION('ref_axis',(0.,1.,0.));
#100432=DIRECTION('',(-1.,1.22464679914735E-16,0.));
#100433=DIRECTION('center_axis',(1.,-1.22464679914735E-16,0.));
#100434=DIRECTION('ref_axis',(1.22464679914735E-16,1.,0.));
#100435=DIRECTION('center_axis',(-1.,1.22464679914735E-16,0.));
#100436=DIRECTION('ref_axis',(1.22464679914735E-16,1.,0.));
#100437=DIRECTION('center_axis',(-1.,0.,0.));
#100438=DIRECTION('ref_axis',(0.,1.,0.));
#100439=DIRECTION('',(-0.939692620785909,-0.342020143325669,4.18853873767699E-17));
#100440=DIRECTION('center_axis',(-1.,1.22464679914735E-16,0.));
#100441=DIRECTION('ref_axis',(1.22464679914735E-16,1.,0.));
#100442=DIRECTION('center_axis',(-1.,0.,0.));
#100443=DIRECTION('ref_axis',(0.,1.,0.));
#100444=DIRECTION('',(-1.,1.22464679914735E-16,0.));
#100445=DIRECTION('center_axis',(1.,-1.22464679914735E-16,0.));
#100446=DIRECTION('ref_axis',(1.22464679914735E-16,1.,0.));
#100447=DIRECTION('center_axis',(-1.,0.,0.));
#100448=DIRECTION('ref_axis',(0.,1.,0.));
#100449=DIRECTION('',(-0.992546151641322,0.121869343405148,-1.49246901315304E-17));
#100450=DIRECTION('center_axis',(-1.,1.22464679914735E-16,0.));
#100451=DIRECTION('ref_axis',(1.22464679914735E-16,1.,0.));
#100452=DIRECTION('center_axis',(-1.,0.,0.));
#100453=DIRECTION('ref_axis',(0.,1.,0.));
#100454=DIRECTION('',(-1.,1.22464679914735E-16,0.));
#100455=DIRECTION('center_axis',(-1.,1.22464679914735E-16,0.));
#100456=DIRECTION('ref_axis',(0.,0.,1.));
#100457=DIRECTION('center_axis',(1.,0.,0.));
#100458=DIRECTION('ref_axis',(0.,1.,0.));
#100459=DIRECTION('center_axis',(-1.,1.22464679914735E-16,0.));
#100460=DIRECTION('ref_axis',(1.22464679914735E-16,1.,0.));
#100461=DIRECTION('center_axis',(1.,0.,0.));
#100462=DIRECTION('ref_axis',(0.,-1.,0.));
#100463=DIRECTION('',(0.999938277319943,0.0111104253035416,-1.36063467851481E-18));
#100464=DIRECTION('center_axis',(-1.,1.22464679914735E-16,0.));
#100465=DIRECTION('ref_axis',(1.22464679914735E-16,1.,0.));
#100466=DIRECTION('center_axis',(-1.,1.22464679914735E-16,0.));
#100467=DIRECTION('ref_axis',(1.22464679914735E-16,1.,0.));
#100468=DIRECTION('',(1.,-1.22464679914735E-16,0.));
#100469=DIRECTION('center_axis',(-1.,1.03525248921732E-16,-4.427989733487E-17));
#100470=DIRECTION('ref_axis',(0.,-0.39325842696633,-0.919427979572064));
#100471=DIRECTION('',(-1.,-4.26434808767105E-17,-1.70573923506842E-16));
#100472=DIRECTION('center_axis',(-1.,1.03525248921737E-16,4.42798973348648E-17));
#100473=DIRECTION('ref_axis',(0.,0.393258426966273,-0.919427979572088));
#100474=DIRECTION('',(1.,-2.13217404383552E-17,-8.52869617534209E-17));
#100475=DIRECTION('center_axis',(-1.,1.03525248921732E-16,-4.427989733487E-17));
#100476=DIRECTION('ref_axis',(0.,-0.39325842696633,-0.919427979572064));
#100477=DIRECTION('center_axis',(-1.,1.22464679914735E-16,0.));
#100478=DIRECTION('ref_axis',(0.,0.,1.));
#100479=DIRECTION('center_axis',(0.,0.,-1.));
#100480=DIRECTION('ref_axis',(-1.,0.,0.));
#100481=DIRECTION('center_axis',(0.,0.,-1.));
#100482=DIRECTION('ref_axis',(0.572832957693969,0.819672131147314,0.));
#100483=DIRECTION('',(-1.,-3.55380621067458E-16,0.));
#100484=DIRECTION('',(0.,1.,0.));
#100485=DIRECTION('',(1.,-3.55380621067411E-16,0.));
#100486=DIRECTION('center_axis',(0.,0.,-1.));
#100487=DIRECTION('ref_axis',(0.572832957693969,0.819672131147314,0.));
#100488=DIRECTION('center_axis',(0.,0.,-1.));
#100489=DIRECTION('ref_axis',(-1.,0.,0.));
#100490=DIRECTION('center_axis',(0.,0.,-1.));
#100491=DIRECTION('ref_axis',(-1.,-1.22464679914748E-16,0.));
#100492=DIRECTION('',(1.,0.,0.));
#100493=DIRECTION('center_axis',(0.,0.,-1.));
#100494=DIRECTION('ref_axis',(0.572832957693969,0.819672131147314,0.));
#100495=DIRECTION('center_axis',(0.,0.,-1.));
#100496=DIRECTION('ref_axis',(0.572832957693969,0.819672131147314,0.));
#100497=DIRECTION('',(-1.,0.,0.));
#100498=DIRECTION('center_axis',(0.,0.,-1.));
#100499=DIRECTION('ref_axis',(-1.,0.,0.));
#100500=DIRECTION('',(0.,1.,0.));
#100501=DIRECTION('',(-1.,9.49710922588273E-16,0.));
#100502=DIRECTION('center_axis',(0.,0.,-1.));
#100503=DIRECTION('ref_axis',(-0.57283295769332,-0.819672131147768,0.));
#100504=DIRECTION('',(1.,9.49710922587928E-16,0.));
#100505=DIRECTION('center_axis',(1.,0.,0.));
#100506=DIRECTION('ref_axis',(0.,0.,-1.));
#100507=DIRECTION('center_axis',(1.,-1.22464679914735E-16,3.27592580513174E-32));
#100508=DIRECTION('ref_axis',(0.,2.67499642134579E-16,1.));
#100509=DIRECTION('center_axis',(-1.,0.,0.));
#100510=DIRECTION('ref_axis',(0.,0.,1.));
#100511=DIRECTION('center_axis',(1.,0.,0.));
#100512=DIRECTION('ref_axis',(0.,1.,0.));
#100513=DIRECTION('center_axis',(1.,-1.2941475675039E-46,-1.25891766059897E-31));
#100514=DIRECTION('ref_axis',(0.,1.,-1.02798428206033E-15));
#100515=DIRECTION('center_axis',(1.,0.,0.));
#100516=DIRECTION('ref_axis',(0.,1.,0.));
#100517=DIRECTION('center_axis',(0.,-1.,0.));
#100518=DIRECTION('ref_axis',(0.,0.,-1.));
#100519=DIRECTION('',(0.,0.,1.));
#100520=DIRECTION('',(1.,0.,0.));
#100521=DIRECTION('',(0.,0.,-1.));
#100522=DIRECTION('center_axis',(-1.,0.,0.));
#100523=DIRECTION('ref_axis',(0.,0.,1.));
#100524=DIRECTION('center_axis',(-1.,0.,0.));
#100525=DIRECTION('ref_axis',(0.,-1.94289029309402E-15,-1.));
#100526=DIRECTION('',(0.,0.,1.));
#100527=DIRECTION('center_axis',(-1.,0.,0.));
#100528=DIRECTION('ref_axis',(0.,1.,0.));
#100529=DIRECTION('center_axis',(0.,1.,0.));
#100530=DIRECTION('ref_axis',(0.,0.,1.));
#100531=DIRECTION('',(0.,0.,-1.));
#100532=DIRECTION('',(-1.,0.,0.));
#100533=DIRECTION('center_axis',(0.,0.,-1.));
#100534=DIRECTION('ref_axis',(-1.,0.,0.));
#100535=DIRECTION('',(0.,0.,-1.));
#100536=DIRECTION('center_axis',(0.,0.,-1.));
#100537=DIRECTION('ref_axis',(-1.,0.,0.));
#100538=DIRECTION('',(0.,0.,-1.));
#100539=DIRECTION('center_axis',(-1.,1.22464679914735E-16,0.));
#100540=DIRECTION('ref_axis',(0.,0.,1.));
#100541=DIRECTION('center_axis',(1.,-1.22464679914735E-16,2.74358786179779E-32));
#100542=DIRECTION('ref_axis',(0.,2.24030950287707E-16,1.));
#100543=DIRECTION('center_axis',(1.,0.,0.));
#100544=DIRECTION('ref_axis',(0.,-1.,0.));
#100545=DIRECTION('center_axis',(1.,0.,0.));
#100546=DIRECTION('ref_axis',(0.,-5.55111512312578E-17,-1.));
#100547=DIRECTION('center_axis',(-1.,0.,0.));
#100548=DIRECTION('ref_axis',(0.,0.,1.));
#100549=DIRECTION('center_axis',(1.,0.,0.));
#100550=DIRECTION('ref_axis',(0.,1.,0.));
#100551=DIRECTION('center_axis',(1.,0.,0.));
#100552=DIRECTION('ref_axis',(0.,1.,0.));
#100553=DIRECTION('center_axis',(1.,0.,0.));
#100554=DIRECTION('ref_axis',(0.,1.,0.));
#100555=DIRECTION('center_axis',(-1.,1.22464679914735E-16,0.));
#100556=DIRECTION('ref_axis',(1.22464679914735E-16,1.,0.));
#100557=DIRECTION('',(-1.,1.22464679914735E-16,0.));
#100558=DIRECTION('center_axis',(-1.,1.22464679914735E-16,0.));
#100559=DIRECTION('ref_axis',(1.22464679914735E-16,1.,0.));
#100560=DIRECTION('',(-1.,1.22464679914735E-16,0.));
#100561=DIRECTION('center_axis',(-1.,1.22464679914735E-16,0.));
#100562=DIRECTION('ref_axis',(1.22464679914735E-16,1.,0.));
#100563=DIRECTION('',(-1.,1.22464679914735E-16,0.));
#100564=DIRECTION('center_axis',(-1.,1.22464679914735E-16,0.));
#100565=DIRECTION('ref_axis',(1.22464679914735E-16,1.,0.));
#100566=DIRECTION('',(1.,-1.22464679914735E-16,0.));
#100567=DIRECTION('center_axis',(1.,0.,0.));
#100568=DIRECTION('ref_axis',(0.,-1.,0.));
#100569=DIRECTION('center_axis',(-1.,0.,0.));
#100570=DIRECTION('ref_axis',(0.,1.,0.));
#100571=DIRECTION('center_axis',(1.,0.,0.));
#100572=DIRECTION('ref_axis',(0.,0.,1.));
#100573=DIRECTION('',(1.,0.,0.));
#100574=DIRECTION('',(-6.96589123592461E-15,-0.0610485394882133,0.99813479842472));
#100575=DIRECTION('',(0.999999988373311,0.000152206156518083,9.30932733552024E-6));
#100576=DIRECTION('',(-6.96589123592461E-15,-0.0610485394882133,0.99813479842472));
#100577=DIRECTION('',(0.999999988373311,0.000152206156518083,9.30932733552024E-6));
#100578=DIRECTION('',(1.13720843060559E-14,0.998134798421868,0.06104853953485));
#100579=DIRECTION('',(9.77875617578824E-17,-0.0610485395348499,0.998134798421867));
#100580=DIRECTION('',(-9.77884087908297E-17,0.0610485395348499,-0.998134798421867));
#100581=DIRECTION('',(-1.14945970869039E-14,-0.998134798421867,-0.06104853953485));
#100582=DIRECTION('axis',(0.,0.,1.));
#100583=DIRECTION('refdir',(1.,0.,0.));
#100584=DIRECTION('axis',(0.,0.,1.));
#100585=DIRECTION('refdir',(1.,0.,0.));
#100586=DIRECTION('center_axis',(0.,0.,1.));
#100587=DIRECTION('ref_axis',(1.,0.,0.));
#100588=DIRECTION('',(0.,0.,-1.));
#100589=DIRECTION('center_axis',(0.,0.,-1.));
#100590=DIRECTION('ref_axis',(1.,0.,0.));
#100591=DIRECTION('center_axis',(0.,0.,1.));
#100592=DIRECTION('ref_axis',(1.,0.,0.));
#100593=DIRECTION('',(0.,0.,-1.));
#100594=DIRECTION('center_axis',(0.,0.,1.));
#100595=DIRECTION('ref_axis',(1.,0.,0.));
#100596=DIRECTION('',(0.,0.,-1.));
#100597=DIRECTION('center_axis',(0.,0.,1.));
#100598=DIRECTION('ref_axis',(1.,0.,0.));
#100599=DIRECTION('',(0.,0.,-1.));
#100600=DIRECTION('center_axis',(0.,0.,1.));
#100601=DIRECTION('ref_axis',(1.,0.,0.));
#100602=DIRECTION('',(0.,0.,-1.));
#100603=DIRECTION('center_axis',(0.,0.,1.));
#100604=DIRECTION('ref_axis',(1.,0.,0.));
#100605=DIRECTION('',(0.,0.,-1.));
#100606=DIRECTION('center_axis',(0.,0.,1.));
#100607=DIRECTION('ref_axis',(1.,0.,0.));
#100608=DIRECTION('',(0.,0.,-1.));
#100609=DIRECTION('center_axis',(0.,0.,1.));
#100610=DIRECTION('ref_axis',(1.,0.,0.));
#100611=DIRECTION('',(0.,0.,-1.));
#100612=DIRECTION('center_axis',(0.,0.,1.));
#100613=DIRECTION('ref_axis',(1.,0.,0.));
#100614=DIRECTION('',(0.,0.,-1.));
#100615=DIRECTION('center_axis',(0.,0.,1.));
#100616=DIRECTION('ref_axis',(1.,0.,0.));
#100617=DIRECTION('',(0.,0.,-1.));
#100618=DIRECTION('center_axis',(0.,0.,1.));
#100619=DIRECTION('ref_axis',(1.,0.,0.));
#100620=DIRECTION('',(0.,0.,-1.));
#100621=DIRECTION('center_axis',(0.,0.,1.));
#100622=DIRECTION('ref_axis',(1.,0.,0.));
#100623=DIRECTION('',(0.,0.,-1.));
#100624=DIRECTION('center_axis',(0.,0.,1.));
#100625=DIRECTION('ref_axis',(1.,0.,0.));
#100626=DIRECTION('center_axis',(0.,0.,1.));
#100627=DIRECTION('ref_axis',(0.117145825715422,0.993114724247633,0.));
#100628=DIRECTION('',(0.,0.,1.));
#100629=DIRECTION('center_axis',(0.,0.,-1.));
#100630=DIRECTION('ref_axis',(1.,0.,0.));
#100631=DIRECTION('center_axis',(0.,0.,1.));
#100632=DIRECTION('ref_axis',(1.,0.,0.));
#100633=DIRECTION('',(0.,0.,1.));
#100634=DIRECTION('center_axis',(0.,0.,1.));
#100635=DIRECTION('ref_axis',(1.,0.,0.));
#100636=DIRECTION('',(0.,0.,1.));
#100637=DIRECTION('center_axis',(0.,0.,1.));
#100638=DIRECTION('ref_axis',(1.,0.,0.));
#100639=DIRECTION('',(0.,0.,1.));
#100640=DIRECTION('center_axis',(0.,0.,1.));
#100641=DIRECTION('ref_axis',(1.,0.,0.));
#100642=DIRECTION('',(0.,0.,1.));
#100643=DIRECTION('center_axis',(0.,0.,1.));
#100644=DIRECTION('ref_axis',(1.,0.,0.));
#100645=DIRECTION('',(0.,0.,1.));
#100646=DIRECTION('center_axis',(0.,0.,1.));
#100647=DIRECTION('ref_axis',(1.,0.,0.));
#100648=DIRECTION('',(0.,0.,1.));
#100649=DIRECTION('center_axis',(0.,0.,1.));
#100650=DIRECTION('ref_axis',(1.,0.,0.));
#100651=DIRECTION('',(0.,0.,1.));
#100652=DIRECTION('center_axis',(0.,0.,1.));
#100653=DIRECTION('ref_axis',(1.,0.,0.));
#100654=DIRECTION('',(0.,0.,1.));
#100655=DIRECTION('center_axis',(0.,0.,1.));
#100656=DIRECTION('ref_axis',(1.,0.,0.));
#100657=DIRECTION('',(0.,0.,1.));
#100658=DIRECTION('center_axis',(0.,0.,1.));
#100659=DIRECTION('ref_axis',(1.,0.,0.));
#100660=DIRECTION('',(0.,0.,1.));
#100661=DIRECTION('center_axis',(0.,0.,1.));
#100662=DIRECTION('ref_axis',(1.,0.,0.));
#100663=DIRECTION('',(0.,0.,1.));
#100664=DIRECTION('center_axis',(0.,0.,1.));
#100665=DIRECTION('ref_axis',(0.453622983063539,-0.891193687834769,0.));
#100666=DIRECTION('center_axis',(0.,0.,1.));
#100667=DIRECTION('ref_axis',(1.,0.,0.));
#100668=DIRECTION('center_axis',(0.,0.,-1.));
#100669=DIRECTION('ref_axis',(-1.,0.,0.));
#100670=DIRECTION('center_axis',(0.,0.,1.));
#100671=DIRECTION('ref_axis',(1.,0.,0.));
#100672=DIRECTION('center_axis',(0.,0.,1.));
#100673=DIRECTION('ref_axis',(1.,0.,0.));
#100674=DIRECTION('axis',(0.,0.,1.));
#100675=DIRECTION('refdir',(1.,0.,0.));
#100676=DIRECTION('axis',(0.,0.,1.));
#100677=DIRECTION('refdir',(1.,0.,0.));
#100678=DIRECTION('axis',(0.,0.,1.));
#100679=DIRECTION('refdir',(1.,0.,0.));
#100680=DIRECTION('center_axis',(2.79741234551221E-16,3.28421179858271E-20,
-1.));
#100681=DIRECTION('ref_axis',(1.,-9.96256217028416E-36,3.033471280569E-16));
#100682=DIRECTION('',(0.0132641133436325,-1.65722462377253E-18,0.999912027779048));
#100683=DIRECTION('',(-0.0132641133436331,-3.28392287914392E-20,0.999912027779048));
#100684=DIRECTION('',(0.0132641133436325,-1.65722462377253E-18,0.999912027779048));
#100685=DIRECTION('center_axis',(-3.40880355687131E-16,-6.81760711374263E-17,
1.));
#100686=DIRECTION('ref_axis',(1.,-6.17845644682925E-17,3.40880355687131E-16));
#100687=DIRECTION('center_axis',(2.79741234551221E-16,3.28421179858271E-20,
-1.));
#100688=DIRECTION('ref_axis',(1.,-9.96256217028416E-36,3.033471280569E-16));
#100689=DIRECTION('',(0.0132641133436325,-1.65722462377253E-18,0.999912027779048));
#100690=DIRECTION('center_axis',(2.79741234551221E-16,3.28421179858271E-20,
-1.));
#100691=DIRECTION('ref_axis',(1.,-9.96256217028416E-36,3.033471280569E-16));
#100692=DIRECTION('center_axis',(2.67047871655628E-32,5.27368299602827E-16,
-1.));
#100693=DIRECTION('ref_axis',(1.,-6.12323399573676E-17,-5.58720783845642E-33));
#100694=DIRECTION('',(0.0132641133436325,-1.65722462377253E-18,0.999912027779048));
#100695=DIRECTION('',(0.0132641133436325,-1.65722462377253E-18,0.999912027779048));
#100696=DIRECTION('center_axis',(-2.79741234551221E-16,-3.28421179858271E-20,
1.));
#100697=DIRECTION('ref_axis',(1.,0.,0.));
#100698=DIRECTION('center_axis',(2.79741234551221E-16,3.28421179858271E-20,
-1.));
#100699=DIRECTION('ref_axis',(1.,-2.02533376214141E-21,2.79741234551221E-16));
#100700=DIRECTION('center_axis',(1.22645061748212E-16,-1.,-3.28421179857927E-20));
#100701=DIRECTION('ref_axis',(-1.,-1.22645061748212E-16,-3.8289190009198E-16));
#100702=DIRECTION('center_axis',(-8.59885712098703E-16,-4.29942856049352E-16,
1.));
#100703=DIRECTION('ref_axis',(1.,-6.04607141319401E-17,8.59885712098703E-16));
#100704=DIRECTION('center_axis',(2.79741234551221E-16,3.28421179858271E-20,
-1.));
#100705=DIRECTION('ref_axis',(1.,-9.18729463061142E-36,2.79741234551221E-16));
#100706=DIRECTION('center_axis',(-2.79741234551221E-16,-3.28421179858271E-20,
1.));
#100707=DIRECTION('ref_axis',(1.,-9.187294630615E-36,2.79741234551221E-16));
#100708=DIRECTION('center_axis',(2.79741234551221E-16,3.28421179858271E-20,
-1.));
#100709=DIRECTION('ref_axis',(1.,-9.96256217028416E-36,3.033471280569E-16));
#100710=DIRECTION('center_axis',(2.79741234551221E-16,3.28421179858271E-20,
-1.));
#100711=DIRECTION('ref_axis',(1.,0.,4.21866966782194E-16));
#100712=DIRECTION('center_axis',(1.225638892751E-16,1.,3.28421179858613E-20));
#100713=DIRECTION('ref_axis',(-1.,1.225638892751E-16,-2.63666854238872E-16));
#100714=DIRECTION('center_axis',(-1.14213943106419E-47,-1.,-3.28421179858271E-20));
#100715=DIRECTION('ref_axis',(-5.58519683872299E-33,3.28421179858271E-20,
-1.));
#100716=DIRECTION('',(0.693977789588786,0.719029920280478,-0.0372934484717071));
#100717=DIRECTION('center_axis',(0.0409801031071219,-0.101105010103746,
0.994031391899296));
#100718=DIRECTION('ref_axis',(0.965289604678712,0.26084486269893,-0.0132641133436326));
#100719=DIRECTION('center_axis',(-0.000443471600031762,-0.0379081500415131,
-0.999281129359186));
#100720=DIRECTION('ref_axis',(-0.928317420663273,-0.371505539310833,0.0145051974979477));
#100721=DIRECTION('center_axis',(0.0472412032632874,-0.119865163947447,
-0.991665574266894));
#100722=DIRECTION('ref_axis',(-0.928720144969448,-0.370781016361731,0.000574659629593198));
#100723=DIRECTION('center_axis',(0.,0.,1.));
#100724=DIRECTION('ref_axis',(1.,0.,0.));
#100725=DIRECTION('center_axis',(0.,0.,1.));
#100726=DIRECTION('ref_axis',(1.,0.,0.));
#100727=DIRECTION('',(0.,0.,-1.));
#100728=DIRECTION('',(0.,0.,-1.));
#100729=DIRECTION('center_axis',(-2.79741234551221E-16,-3.28421179858271E-20,
1.));
#100730=DIRECTION('ref_axis',(1.,0.,2.9210323083551E-16));
#100731=DIRECTION('center_axis',(1.22253026298344E-16,-1.,-3.28421179857929E-20));
#100732=DIRECTION('ref_axis',(-1.,-1.22253026298344E-16,-2.60806456103134E-16));
#100733=DIRECTION('center_axis',(2.79741234551221E-16,3.28421179858271E-20,
-1.));
#100734=DIRECTION('ref_axis',(1.,5.05231000844082E-21,2.79741234551221E-16));
#100735=DIRECTION('center_axis',(0.,0.,1.));
#100736=DIRECTION('ref_axis',(1.,0.,0.));
#100737=DIRECTION('',(0.,0.,-1.));
#100738=DIRECTION('center_axis',(2.79741234551221E-16,3.28421179858271E-20,
-1.));
#100739=DIRECTION('ref_axis',(1.,-3.77703997444879E-21,2.80901032083833E-16));
#100740=DIRECTION('center_axis',(2.79741234551221E-16,3.28421179858271E-20,
-1.));
#100741=DIRECTION('ref_axis',(1.,-9.18729463061142E-36,2.79741234551221E-16));
#100742=DIRECTION('center_axis',(-2.79741234551221E-16,-3.28421179858271E-20,
1.));
#100743=DIRECTION('ref_axis',(1.,-3.77703997444879E-21,2.79741234551221E-16));
#100744=DIRECTION('center_axis',(-2.79741234551221E-16,-3.28421179858271E-20,
1.));
#100745=DIRECTION('ref_axis',(1.,0.,2.451499916368E-16));
#100746=DIRECTION('center_axis',(1.22464679914735E-16,-1.,-3.28421179857928E-20));
#100747=DIRECTION('ref_axis',(-1.,-1.22464679914735E-16,-3.06437489546E-16));
#100748=DIRECTION('center_axis',(0.,0.,-1.));
#100749=DIRECTION('ref_axis',(1.,0.,0.));
#100750=DIRECTION('center_axis',(0.,0.,1.));
#100751=DIRECTION('ref_axis',(1.,0.,0.));
#100752=DIRECTION('center_axis',(0.,0.,1.));
#100753=DIRECTION('ref_axis',(1.,0.,0.));
#100754=DIRECTION('center_axis',(0.,0.,-1.));
#100755=DIRECTION('ref_axis',(1.,-6.10571478289565E-17,0.));
#100756=DIRECTION('center_axis',(1.22930559491647E-16,-1.,0.));
#100757=DIRECTION('ref_axis',(-1.,-1.22930559491647E-16,0.));
#100758=DIRECTION('center_axis',(-2.79741234551221E-16,-3.28421179858271E-20,
1.));
#100759=DIRECTION('ref_axis',(1.,-9.96256217034389E-36,3.033471280569E-16));
#100760=DIRECTION('',(-0.0481524597204344,5.86417154572301E-18,0.998839997508546));
#100761=DIRECTION('',(0.00529989301836261,0.000230058743021405,0.999985929004484));
#100762=DIRECTION('',(-0.999985942456921,0.000162536589344825,0.00529985569616742));
#100763=DIRECTION('',(-0.0052998930183626,0.00023005874302038,0.999985929004484));
#100764=DIRECTION('',(-0.999985942456921,-0.00016253658934482,-0.00529985569616734));
#100765=DIRECTION('',(-0.0052998930183626,0.999985929004485,-0.000230058743021103));
#100766=DIRECTION('',(-0.99998594245692,-0.0052998556961674,0.000162536589344823));
#100767=DIRECTION('',(0.,-1.,-2.08166817117217E-16));
#100768=DIRECTION('',(0.999999999999999,0.,0.));
#100769=DIRECTION('',(0.,1.,-3.19189119579733E-16));
#100770=DIRECTION('',(0.999999999999999,0.,0.));
#100771=DIRECTION('axis',(0.,0.,1.));
#100772=DIRECTION('refdir',(1.,0.,0.));
#100773=DIRECTION('center_axis',(0.,0.,-1.));
#100774=DIRECTION('ref_axis',(0.854612960262388,0.519265527597932,0.));
#100775=DIRECTION('center_axis',(0.0301140665945125,-0.0556221813532951,
0.99799765327111));
#100776=DIRECTION('ref_axis',(0.937833050624124,-0.3438263908519,-0.0474613749358946));
#100777=DIRECTION('center_axis',(0.974258311090724,-0.225434261511337,-0.00037014522551035));
#100778=DIRECTION('ref_axis',(0.000369984155906218,-4.29617969623123E-5,
0.999999930633002));
#100779=DIRECTION('center_axis',(-3.98591004577024E-14,-1.23327194911461E-13,
-1.));
#100780=DIRECTION('ref_axis',(0.931309113542183,-0.364229783286971,7.79829396213989E-15));
#100781=DIRECTION('center_axis',(1.22464679914735E-16,0.,-1.));
#100782=DIRECTION('ref_axis',(-1.,0.,-1.22464679914735E-16));
#100783=DIRECTION('center_axis',(1.22464679914735E-16,0.,-1.));
#100784=DIRECTION('ref_axis',(-1.,0.,-1.22464679914735E-16));
#100785=DIRECTION('center_axis',(0.,0.,-1.));
#100786=DIRECTION('ref_axis',(-1.,0.,0.));
#100787=DIRECTION('center_axis',(-1.22464679914735E-16,0.,1.));
#100788=DIRECTION('ref_axis',(1.,0.,0.));
#100789=DIRECTION('center_axis',(0.,0.,-1.));
#100790=DIRECTION('ref_axis',(-1.,-7.20518557915661E-17,0.));
#100791=DIRECTION('center_axis',(0.,0.,-1.));
#100792=DIRECTION('ref_axis',(-1.,-7.20518557915661E-17,0.));
#100793=DIRECTION('center_axis',(1.22464679914735E-16,-1.,1.49975978266185E-32));
#100794=DIRECTION('ref_axis',(-1.,-1.22464679914735E-16,0.));
#100795=DIRECTION('center_axis',(1.22464679914735E-16,0.,-1.));
#100796=DIRECTION('ref_axis',(1.,-6.7957895575051E-13,7.95858799014449E-17));
#100797=DIRECTION('center_axis',(-0.843062803219038,-0.537815126068855,
0.));
#100798=DIRECTION('ref_axis',(0.,0.,1.));
#100799=DIRECTION('center_axis',(-1.22464679914735E-16,0.,1.));
#100800=DIRECTION('ref_axis',(1.,4.54969395492813E-13,1.22464679914735E-16));
#100801=DIRECTION('center_axis',(-0.843062803230736,0.537815126050517,0.));
#100802=DIRECTION('ref_axis',(-0.537815126050517,-0.843062803230736,0.));
#100803=DIRECTION('center_axis',(1.22464679914735E-16,0.,-1.));
#100804=DIRECTION('ref_axis',(1.,4.54969395492813E-13,1.22464679914735E-16));
#100805=DIRECTION('center_axis',(1.22464679914735E-16,0.,-1.));
#100806=DIRECTION('ref_axis',(-0.938318694643745,0.345771640366962,-1.14910898597558E-16));
#100807=DIRECTION('center_axis',(-1.22464679914735E-16,0.,1.));
#100808=DIRECTION('ref_axis',(-0.938318694639604,0.345771640378198,-1.14910898597051E-16));
#100809=DIRECTION('',(-1.22464679914735E-16,0.,1.));
#100810=DIRECTION('center_axis',(1.22464679914735E-16,0.,-1.));
#100811=DIRECTION('ref_axis',(-0.938318694643745,0.34577164036696,-1.14910898597558E-16));
#100812=DIRECTION('',(1.22464679914735E-16,0.,-1.));
#100813=DIRECTION('center_axis',(1.22464679914735E-16,0.,-1.));
#100814=DIRECTION('ref_axis',(-1.,0.,-1.11896493820488E-16));
#100815=DIRECTION('center_axis',(-0.29249117663129,-0.956268221574284,0.));
#100816=DIRECTION('ref_axis',(0.956268221574284,-0.29249117663129,0.));
#100817=DIRECTION('center_axis',(1.22464679914735E-16,0.,-1.));
#100818=DIRECTION('ref_axis',(-2.83276944882399E-16,-1.,-3.4691420382247E-32));
#100819=DIRECTION('center_axis',(-0.292491176641103,0.956268221571282,0.));
#100820=DIRECTION('ref_axis',(-0.956268221571282,-0.292491176641103,0.));
#100821=DIRECTION('center_axis',(-1.22464679914735E-16,0.,1.));
#100822=DIRECTION('ref_axis',(-2.83276944882399E-16,-1.,-3.4691420382247E-32));
#100823=DIRECTION('center_axis',(-1.22464679914735E-16,0.,1.));
#100824=DIRECTION('ref_axis',(0.,-1.,0.));
#100825=DIRECTION('center_axis',(1.22464679914735E-16,0.,-1.));
#100826=DIRECTION('ref_axis',(-0.938318694639604,0.345771640378198,-1.14910898597051E-16));
#100827=DIRECTION('center_axis',(1.22464679914735E-16,0.,-1.));
#100828=DIRECTION('ref_axis',(0.938318694639604,0.345771640378198,1.14910898597051E-16));
#100829=DIRECTION('center_axis',(-1.22464679914735E-16,0.,1.));
#100830=DIRECTION('ref_axis',(-1.,-4.55020095043028E-13,-1.22464679914735E-16));
#100831=DIRECTION('center_axis',(1.22464679914735E-16,0.,-1.));
#100832=DIRECTION('ref_axis',(0.938318694639604,-0.345771640378198,1.14910898597051E-16));
#100833=DIRECTION('center_axis',(1.22464679914735E-16,0.,-1.));
#100834=DIRECTION('ref_axis',(1.60812264967664E-16,1.,1.96938225556285E-32));
#100835=DIRECTION('center_axis',(1.22464679914735E-16,0.,-1.));
#100836=DIRECTION('ref_axis',(-0.938318694639604,-0.345771640378198,-1.14910898597051E-16));
#100837=DIRECTION('center_axis',(1.22464679914735E-16,0.,-1.));
#100838=DIRECTION('ref_axis',(-1.,0.,-1.22464679914735E-16));
#100839=DIRECTION('center_axis',(0.292491176631288,0.956268221574284,0.));
#100840=DIRECTION('ref_axis',(-0.956268221574284,0.292491176631288,0.));
#100841=DIRECTION('center_axis',(-1.22464679914735E-16,0.,1.));
#100842=DIRECTION('ref_axis',(-0.938318694639604,-0.345771640378198,-1.14910898597051E-16));
#100843=DIRECTION('center_axis',(1.22464679914735E-16,0.,-1.));
#100844=DIRECTION('ref_axis',(1.,0.,1.22464679914735E-16));
#100845=DIRECTION('',(-1.22464679914735E-16,0.,1.));
#100846=DIRECTION('center_axis',(-1.22464679914735E-16,0.,1.));
#100847=DIRECTION('ref_axis',(1.,-6.79678535675521E-13,1.22464679914735E-16));
#100848=DIRECTION('center_axis',(-0.292491176641104,0.956268221571282,0.));
#100849=DIRECTION('ref_axis',(0.,0.,-1.));
#100850=DIRECTION('center_axis',(0.843062803231533,0.537815126049267,0.));
#100851=DIRECTION('ref_axis',(0.,0.,-1.));
#100852=DIRECTION('center_axis',(-1.22464679914735E-16,0.,1.));
#100853=DIRECTION('ref_axis',(-0.938318694643745,0.34577164036696,-1.14910898597558E-16));
#100854=DIRECTION('center_axis',(-1.22464679914735E-16,0.,1.));
#100855=DIRECTION('ref_axis',(-1.,0.,-1.22464679914735E-16));
#100856=DIRECTION('center_axis',(1.22464679914735E-16,0.,-1.));
#100857=DIRECTION('ref_axis',(-2.83276944882399E-16,-1.,-3.4691420382247E-32));
#100858=DIRECTION('',(-1.22464679914735E-16,0.,1.));
#100859=DIRECTION('center_axis',(0.843062803230735,-0.537815126050518,0.));
#100860=DIRECTION('ref_axis',(0.537815126050518,0.843062803230735,0.));
#100861=DIRECTION('center_axis',(-1.22464679914735E-16,0.,1.));
#100862=DIRECTION('ref_axis',(0.938318694639604,0.345771640378198,1.14910898597051E-16));
#100863=DIRECTION('center_axis',(-1.22464679914735E-16,0.,1.));
#100864=DIRECTION('ref_axis',(-1.,0.,-1.22464679914735E-16));
#100865=DIRECTION('center_axis',(-1.22464679914735E-16,0.,1.));
#100866=DIRECTION('ref_axis',(1.,0.,1.22464679914735E-16));
#100867=DIRECTION('',(1.22464679914735E-16,0.,-1.));
#100868=DIRECTION('center_axis',(1.22464679914735E-16,0.,-1.));
#100869=DIRECTION('ref_axis',(-1.,0.,-7.95858799014449E-17));
#100870=DIRECTION('center_axis',(-0.843062803231531,-0.537815126049271,
0.));
#100871=DIRECTION('ref_axis',(0.537815126049271,-0.843062803231531,0.));
#100872=DIRECTION('center_axis',(1.22464679914735E-16,0.,-1.));
#100873=DIRECTION('ref_axis',(-1.,-4.55020095043028E-13,-1.22464679914735E-16));
#100874=DIRECTION('center_axis',(0.292491176641103,-0.956268221571282,0.));
#100875=DIRECTION('ref_axis',(0.956268221571282,0.292491176641103,0.));
#100876=DIRECTION('center_axis',(-1.22464679914735E-16,0.,1.));
#100877=DIRECTION('ref_axis',(0.938318694639604,-0.345771640378198,1.14910898597051E-16));
#100878=DIRECTION('center_axis',(1.22464679914735E-16,0.,-1.));
#100879=DIRECTION('ref_axis',(-1.,0.,-1.11896493820488E-16));
#100880=DIRECTION('center_axis',(-1.22464679914735E-16,0.,1.));
#100881=DIRECTION('ref_axis',(1.60812264967664E-16,1.,1.96938225556285E-32));
#100882=DIRECTION('center_axis',(-1.22464679914735E-16,0.,1.));
#100883=DIRECTION('ref_axis',(-1.,0.,-1.22464679914735E-16));
#100884=DIRECTION('',(-1.22464679914735E-16,0.,1.));
#100885=DIRECTION('center_axis',(1.22464679914735E-16,0.,-1.));
#100886=DIRECTION('ref_axis',(-0.938318694639985,-0.345771640377165,-1.14910898597098E-16));
#100887=DIRECTION('center_axis',(-1.22464679914735E-16,0.,1.));
#100888=DIRECTION('ref_axis',(1.,0.,1.23415250537303E-16));
#100889=DIRECTION('center_axis',(-0.843062803230734,0.53781512605052,0.));
#100890=DIRECTION('ref_axis',(0.,0.,-1.));
#100891=DIRECTION('center_axis',(1.22464679914735E-16,0.,-1.));
#100892=DIRECTION('ref_axis',(1.,-6.79678535675521E-13,1.22464679914735E-16));
#100893=DIRECTION('center_axis',(1.22464679914735E-16,0.,-1.));
#100894=DIRECTION('ref_axis',(-1.,0.,-1.25883555548049E-16));
#100895=DIRECTION('center_axis',(-0.292491176631289,-0.956268221574284,
0.));
#100896=DIRECTION('ref_axis',(0.,0.,-1.));
#100897=DIRECTION('center_axis',(-1.22464679914735E-16,0.,1.));
#100898=DIRECTION('ref_axis',(-2.83276944882399E-16,-1.,-3.4691420382247E-32));
#100899=DIRECTION('center_axis',(1.22464679914735E-16,0.,-1.));
#100900=DIRECTION('ref_axis',(-1.,0.,-1.22464679914735E-16));
#100901=DIRECTION('center_axis',(-1.22464679914735E-16,0.,1.));
#100902=DIRECTION('ref_axis',(1.60812264967664E-16,1.,1.96938225556285E-32));
#100903=DIRECTION('center_axis',(-1.22464679914735E-16,0.,1.));
#100904=DIRECTION('ref_axis',(0.938318694643745,-0.34577164036696,1.14910898597558E-16));
#100905=DIRECTION('center_axis',(1.22464679914735E-16,0.,-1.));
#100906=DIRECTION('ref_axis',(-1.,6.79334026390681E-13,-1.22464679914735E-16));
#100907=DIRECTION('center_axis',(-1.22464679914735E-16,0.,1.));
#100908=DIRECTION('ref_axis',(0.938318694639985,0.345771640377165,1.14910898597098E-16));
#100909=DIRECTION('center_axis',(-1.22464679914735E-16,0.,1.));
#100910=DIRECTION('ref_axis',(-0.938318694639985,-0.345771640377165,-1.14910898597098E-16));
#100911=DIRECTION('center_axis',(-1.22464679914735E-16,0.,1.));
#100912=DIRECTION('ref_axis',(-1.,0.,-1.22464679914735E-16));
#100913=DIRECTION('center_axis',(-1.22464679914735E-16,0.,1.));
#100914=DIRECTION('ref_axis',(0.938318694639985,0.345771640377165,1.14910898597098E-16));
#100915=DIRECTION('center_axis',(1.22464679914735E-16,0.,-1.));
#100916=DIRECTION('ref_axis',(0.938318694639985,0.345771640377165,1.14910898597098E-16));
#100917=DIRECTION('',(-1.22464679914735E-16,0.,1.));
#100918=DIRECTION('center_axis',(0.,1.,0.));
#100919=DIRECTION('ref_axis',(1.22464679914735E-16,0.,-1.));
#100920=DIRECTION('',(0.,-1.,0.));
#100921=DIRECTION('center_axis',(0.,1.,0.));
#100922=DIRECTION('ref_axis',(1.22464679914735E-16,0.,-1.));
#100923=DIRECTION('center_axis',(0.,-1.,0.));
#100924=DIRECTION('ref_axis',(1.22464679914735E-16,0.,-1.));
#100925=DIRECTION('',(0.,1.,0.));
#100926=DIRECTION('center_axis',(0.,1.,0.));
#100927=DIRECTION('ref_axis',(1.22464679914735E-16,0.,-1.));
#100928=DIRECTION('center_axis',(1.22464679914735E-16,0.,-1.));
#100929=DIRECTION('ref_axis',(-1.,0.,-1.22464679914735E-16));
#100930=DIRECTION('',(-0.509906360994703,6.24455192857037E-17,0.860229912882097));
#100931=DIRECTION('center_axis',(-1.22464679914735E-16,0.,1.));
#100932=DIRECTION('ref_axis',(1.,0.,1.22464679914735E-16));
#100933=DIRECTION('center_axis',(-1.22464679914735E-16,0.,1.));
#100934=DIRECTION('ref_axis',(1.,0.,1.22464679914735E-16));
#100935=DIRECTION('center_axis',(1.22464679914735E-16,0.,-1.));
#100936=DIRECTION('ref_axis',(-1.,6.79334026390681E-13,-1.22464679914735E-16));
#100937=DIRECTION('center_axis',(-1.22464679914735E-16,0.,1.));
#100938=DIRECTION('ref_axis',(-1.,6.79334026390681E-13,-1.22464679914735E-16));
#100939=DIRECTION('',(-1.22464679914735E-16,0.,1.));
#100940=DIRECTION('center_axis',(1.22464679914735E-16,0.,-1.));
#100941=DIRECTION('ref_axis',(1.,0.,1.22464679914735E-16));
#100942=DIRECTION('center_axis',(1.22464679914735E-16,0.,-1.));
#100943=DIRECTION('ref_axis',(0.938318694643745,-0.34577164036696,1.14910898597558E-16));
#100944=DIRECTION('',(1.22464679914735E-16,0.,-1.));
#100945=DIRECTION('center_axis',(-1.22464679914735E-16,0.,1.));
#100946=DIRECTION('ref_axis',(-1.,0.,-1.22464679914735E-16));
#100947=DIRECTION('center_axis',(1.22464679914735E-16,0.,-1.));
#100948=DIRECTION('ref_axis',(1.60812264967664E-16,1.,1.96938225556285E-32));
#100949=DIRECTION('center_axis',(0.292491176631286,0.956268221574285,0.));
#100950=DIRECTION('ref_axis',(0.,0.,-1.));
#100951=DIRECTION('center_axis',(0.843062803230739,-0.537815126050512,0.));
#100952=DIRECTION('ref_axis',(0.,0.,-1.));
#100953=DIRECTION('center_axis',(-1.22464679914735E-16,0.,1.));
#100954=DIRECTION('ref_axis',(1.,0.,1.25883555548049E-16));
#100955=DIRECTION('center_axis',(-0.292491176631302,0.95626822157428,0.));
#100956=DIRECTION('ref_axis',(0.95626822157428,0.292491176631302,0.));
#100957=DIRECTION('center_axis',(-0.843062803231528,-0.537815126049276,
0.));
#100958=DIRECTION('ref_axis',(0.,0.,-1.));
#100959=DIRECTION('center_axis',(-1.22464679914735E-16,0.,1.));
#100960=DIRECTION('ref_axis',(-1.,6.79578955750511E-13,-1.23415250537303E-16));
#100961=DIRECTION('center_axis',(0.,-1.,0.));
#100962=DIRECTION('ref_axis',(1.,0.,1.22464679914735E-16));
#100963=DIRECTION('center_axis',(0.,1.,0.));
#100964=DIRECTION('ref_axis',(1.,0.,1.22464679914735E-16));
#100965=DIRECTION('center_axis',(1.22464679914735E-16,0.,-1.));
#100966=DIRECTION('ref_axis',(1.,0.,1.22464679914735E-16));
#100967=DIRECTION('',(-1.22464679914735E-16,0.,1.));
#100968=DIRECTION('center_axis',(1.22464679914735E-16,0.,-1.));
#100969=DIRECTION('ref_axis',(0.0334275696974248,0.999441142631283,4.09369662332262E-18));
#100970=DIRECTION('center_axis',(1.22464679914735E-16,0.,-1.));
#100971=DIRECTION('ref_axis',(0.974998617056733,0.222210928483406,1.19402893555162E-16));
#100972=DIRECTION('center_axis',(-0.00279073643503729,2.41964017385804E-5,
-0.999996105594759));
#100973=DIRECTION('ref_axis',(0.0361816498685824,0.999345226793821,-7.67931890487772E-5));
#100974=DIRECTION('center_axis',(1.22464679914735E-16,0.,-1.));
#100975=DIRECTION('ref_axis',(0.0334275696974248,0.999441142631283,4.09369662332262E-18));
#100976=DIRECTION('center_axis',(-1.22464679914735E-16,0.,1.));
#100977=DIRECTION('ref_axis',(1.,0.,1.22464679914735E-16));
#100978=DIRECTION('',(0.735066928254195,0.677322966722257,0.0301696824229712));
#100979=DIRECTION('center_axis',(-1.22464679914735E-16,0.,1.));
#100980=DIRECTION('ref_axis',(-0.66510909912523,-0.746746199361486,-8.14523729327491E-17));
#100981=DIRECTION('center_axis',(0.00648381148909576,-0.000968877996365144,
-0.999978510501102));
#100982=DIRECTION('ref_axis',(0.990841869548788,-0.134868151655789,0.00655524355110635));
#100983=DIRECTION('center_axis',(1.22464679914735E-16,0.,-1.));
#100984=DIRECTION('ref_axis',(-1.,0.,-1.22464679914735E-16));
#100985=DIRECTION('center_axis',(1.22464679914735E-16,0.,-1.));
#100986=DIRECTION('ref_axis',(-1.,0.,-1.22464679914735E-16));
#100987=DIRECTION('center_axis',(1.22464679914735E-16,0.,-1.));
#100988=DIRECTION('ref_axis',(-0.956857225490247,-0.290558513947031,-1.17181213843764E-16));
#100989=DIRECTION('center_axis',(4.12165158091399E-15,-1.5935325616221E-14,
-1.));
#100990=DIRECTION('ref_axis',(-0.994564571965394,0.104121622112283,-5.75846059241056E-15));
#100991=DIRECTION('center_axis',(1.22464679914735E-16,0.,-1.));
#100992=DIRECTION('ref_axis',(-1.,0.,-1.22464679914735E-16));
#100993=DIRECTION('',(0.0261769483078732,-3.20575159566825E-18,-0.999657324975557));
#100994=DIRECTION('center_axis',(1.22464679914735E-16,0.,-1.));
#100995=DIRECTION('ref_axis',(-1.,0.,-1.22464679914735E-16));
#100996=DIRECTION('center_axis',(-1.22464679914735E-16,0.,1.));
#100997=DIRECTION('ref_axis',(1.,0.,1.22464679914735E-16));
#100998=DIRECTION('',(1.22464679914735E-16,0.,-1.));
#100999=DIRECTION('center_axis',(1.22464679914735E-16,0.,-1.));
#101000=DIRECTION('ref_axis',(-1.,0.,-1.22464679914735E-16));
#101001=DIRECTION('',(-1.22464679914735E-16,0.,1.));
#101002=DIRECTION('center_axis',(-1.22464679914735E-16,0.,1.));
#101003=DIRECTION('ref_axis',(1.,0.,1.22464679914735E-16));
#101004=DIRECTION('center_axis',(-1.22464679914735E-16,0.,1.));
#101005=DIRECTION('ref_axis',(1.,0.,1.22464679914735E-16));
#101006=DIRECTION('axis',(0.,0.,1.));
#101007=DIRECTION('refdir',(1.,0.,0.));
#101008=DIRECTION('center_axis',(0.,0.,1.));
#101009=DIRECTION('ref_axis',(1.,0.,0.));
#101010=DIRECTION('center_axis',(0.,0.,-1.));
#101011=DIRECTION('ref_axis',(1.,0.,0.));
#101012=DIRECTION('',(0.,0.,-1.));
#101013=DIRECTION('center_axis',(0.,0.,-1.));
#101014=DIRECTION('ref_axis',(1.,0.,0.));
#101015=DIRECTION('center_axis',(0.,0.,1.));
#101016=DIRECTION('ref_axis',(1.,0.,0.));
#101017=DIRECTION('center_axis',(0.,0.,1.));
#101018=DIRECTION('ref_axis',(1.,0.,0.));
#101019=DIRECTION('',(0.,0.,-1.));
#101020=DIRECTION('center_axis',(0.,0.,1.));
#101021=DIRECTION('ref_axis',(1.,0.,0.));
#101022=DIRECTION('center_axis',(0.,0.,1.));
#101023=DIRECTION('ref_axis',(1.,0.,0.));
#101024=DIRECTION('center_axis',(0.,0.,1.));
#101025=DIRECTION('ref_axis',(1.,0.,0.));
#101026=DIRECTION('axis',(0.,0.,1.));
#101027=DIRECTION('refdir',(1.,0.,0.));
#101028=DIRECTION('center_axis',(1.05373255873644E-15,-1.24100056941999E-15,
1.));
#101029=DIRECTION('ref_axis',(1.,0.,-1.08077746768017E-15));
#101030=DIRECTION('center_axis',(0.307219662058371,-0.951638628495471,0.));
#101031=DIRECTION('ref_axis',(-0.951638628495471,-0.307219662058371,0.));
#101032=DIRECTION('center_axis',(0.,0.,-1.));
#101033=DIRECTION('ref_axis',(-1.,0.,0.));
#101034=DIRECTION('center_axis',(-0.307219662058371,-0.951638628495471,
0.));
#101035=DIRECTION('ref_axis',(0.951638628495471,-0.307219662058371,0.));
#101036=DIRECTION('center_axis',(2.3401492498809E-15,-3.74829248201973E-15,
1.));
#101037=DIRECTION('ref_axis',(1.,0.,-2.30565859771771E-15));
#101038=DIRECTION('center_axis',(-0.307219662058371,0.951638628495471,0.));
#101039=DIRECTION('ref_axis',(0.95163862849547,0.307219662058371,0.));
#101040=DIRECTION('center_axis',(0.,0.,-1.));
#101041=DIRECTION('ref_axis',(-1.,0.,0.));
#101042=DIRECTION('center_axis',(-0.307219662058373,-0.95163862849547,0.));
#101043=DIRECTION('ref_axis',(0.95163862849547,-0.307219662058373,0.));
#101044=DIRECTION('center_axis',(0.,0.,1.));
#101045=DIRECTION('ref_axis',(1.,0.,0.));
#101046=DIRECTION('center_axis',(0.,0.,-1.));
#101047=DIRECTION('ref_axis',(1.,0.,0.));
#101048=DIRECTION('center_axis',(0.,0.,-1.));
#101049=DIRECTION('ref_axis',(1.,0.,0.));
#101050=DIRECTION('center_axis',(0.,0.,-1.));
#101051=DIRECTION('ref_axis',(1.,4.44082663486208E-14,0.));
#101052=DIRECTION('',(0.,0.,-1.));
#101053=DIRECTION('center_axis',(0.,0.,-1.));
#101054=DIRECTION('ref_axis',(1.,0.,0.));
#101055=DIRECTION('center_axis',(0.,0.,-1.));
#101056=DIRECTION('ref_axis',(1.,0.,0.));
#101057=DIRECTION('center_axis',(0.,0.,-1.));
#101058=DIRECTION('ref_axis',(1.,0.,0.));
#101059=DIRECTION('center_axis',(0.,0.,-1.));
#101060=DIRECTION('ref_axis',(1.,3.6414148947806E-14,0.));
#101061=DIRECTION('center_axis',(-4.04946730745761E-17,0.,1.));
#101062=DIRECTION('ref_axis',(1.,0.,4.04946730745761E-17));
#101063=DIRECTION('center_axis',(-4.04946730745761E-17,0.,1.));
#101064=DIRECTION('ref_axis',(1.,0.,4.04946730745761E-17));
#101065=DIRECTION('',(-0.0029898182554536,0.0171944024976587,-0.999847695156391));
#101066=DIRECTION('center_axis',(-0.412470973213564,-0.207231396955754,
0.887086717504));
#101067=DIRECTION('ref_axis',(0.234049723450375,-0.965200928696528,-0.116652879073611));
#101068=DIRECTION('center_axis',(4.04946730745761E-17,0.,-1.));
#101069=DIRECTION('ref_axis',(1.,8.87797401963448E-16,4.04946730745761E-17));
#101070=DIRECTION('center_axis',(4.04946730745761E-17,0.,-1.));
#101071=DIRECTION('ref_axis',(1.,0.,4.04946730745761E-17));
#101072=DIRECTION('',(0.00260598588959105,0.0172567473182818,-0.999847695156385));
#101073=DIRECTION('center_axis',(-4.04946730745761E-17,0.,1.));
#101074=DIRECTION('ref_axis',(1.,0.,4.04946730745761E-17));
#101075=DIRECTION('',(-0.0174524064372836,-2.1373033680838E-18,0.999847695156391));
#101076=DIRECTION('center_axis',(4.04946730745761E-17,0.,-1.));
#101077=DIRECTION('ref_axis',(1.,0.,4.04946730745761E-17));
#101078=DIRECTION('center_axis',(-4.04946730745761E-17,0.,1.));
#101079=DIRECTION('ref_axis',(1.,0.,4.04946730745761E-17));
#101080=DIRECTION('',(0.00260598588954126,-0.0172567473179521,-0.999847695156391));
#101081=DIRECTION('center_axis',(-0.443322249365846,-0.0555141437364373,
-0.894641583575466));
#101082=DIRECTION('ref_axis',(-0.137413563201552,0.99049156735535,0.00663081037245835));
#101083=DIRECTION('center_axis',(4.04946730745761E-17,0.,-1.));
#101084=DIRECTION('ref_axis',(1.,0.,4.04946730745761E-17));
#101085=DIRECTION('center_axis',(4.04946730745761E-17,0.,-1.));
#101086=DIRECTION('ref_axis',(1.,9.7686481147758E-15,4.04946730745761E-17));
#101087=DIRECTION('',(0.0029898182554536,0.0171944024976587,0.999847695156391));
#101088=DIRECTION('center_axis',(0.,0.,1.));
#101089=DIRECTION('ref_axis',(1.,0.,0.));
#101090=DIRECTION('',(0.149319573716442,0.988788989069528,0.));
#101091=DIRECTION('center_axis',(0.,0.,-1.));
#101092=DIRECTION('ref_axis',(1.,0.,0.));
#101093=DIRECTION('center_axis',(0.,0.,1.));
#101094=DIRECTION('ref_axis',(-1.,0.,0.));
#101095=DIRECTION('center_axis',(0.,0.,-1.));
#101096=DIRECTION('ref_axis',(-1.,0.,0.));
#101097=DIRECTION('center_axis',(0.,0.,1.));
#101098=DIRECTION('ref_axis',(-1.,0.,0.));
#101099=DIRECTION('center_axis',(0.,0.,1.));
#101100=DIRECTION('ref_axis',(-1.,0.,0.));
#101101=DIRECTION('center_axis',(0.,0.,-1.));
#101102=DIRECTION('ref_axis',(-1.,0.,0.));
#101103=DIRECTION('center_axis',(0.,0.,1.));
#101104=DIRECTION('ref_axis',(-1.,0.,0.));
#101105=DIRECTION('center_axis',(0.,0.,-1.));
#101106=DIRECTION('ref_axis',(1.,0.,0.));
#101107=DIRECTION('center_axis',(0.,0.,1.));
#101108=DIRECTION('ref_axis',(1.,0.,0.));
#101109=DIRECTION('center_axis',(0.,0.,1.));
#101110=DIRECTION('ref_axis',(-1.,0.,0.));
#101111=DIRECTION('center_axis',(0.,0.,-1.));
#101112=DIRECTION('ref_axis',(-1.,0.,0.));
#101113=DIRECTION('center_axis',(0.,0.,1.));
#101114=DIRECTION('ref_axis',(-1.,-2.66500303309811E-15,0.));
#101115=DIRECTION('center_axis',(0.,0.,-1.));
#101116=DIRECTION('ref_axis',(1.,-2.66500303309806E-15,0.));
#101117=DIRECTION('',(0.171312664886514,0.985216712632039,0.));
#101118=DIRECTION('center_axis',(0.,0.,-1.));
#101119=DIRECTION('ref_axis',(1.,0.,0.));
#101120=DIRECTION('center_axis',(0.,0.,1.));
#101121=DIRECTION('ref_axis',(-1.,-8.88334344366035E-16,0.));
#101122=DIRECTION('center_axis',(0.,0.,-1.));
#101123=DIRECTION('ref_axis',(-1.,0.,0.));
#101124=DIRECTION('center_axis',(0.,0.,1.));
#101125=DIRECTION('ref_axis',(-1.,-8.85716341695835E-16,0.));
#101126=DIRECTION('center_axis',(0.988788989069529,0.149319573716442,0.));
#101127=DIRECTION('ref_axis',(-0.149319573716442,0.988788989069529,0.));
#101128=DIRECTION('',(0.,0.,1.));
#101129=DIRECTION('',(0.,0.,-1.));
#101130=DIRECTION('',(0.147627604105568,-0.977584825546736,0.150113288441787));
#101131=DIRECTION('',(-0.149319573716198,0.988788989069565,1.30720623112301E-8));
#101132=DIRECTION('',(0.149319573716443,-0.988788989069528,0.));
#101133=DIRECTION('center_axis',(0.,0.,-1.));
#101134=DIRECTION('ref_axis',(-1.,0.,0.));
#101135=DIRECTION('',(-0.149319573716442,-0.988788989069528,0.));
#101136=DIRECTION('center_axis',(0.,0.,1.));
#101137=DIRECTION('ref_axis',(1.,0.,0.));
#101138=DIRECTION('',(-0.171312664886517,0.985216712632038,0.));
#101139=DIRECTION('',(0.171312664886512,0.985216712632039,0.));
#101140=DIRECTION('center_axis',(0.,0.,1.));
#101141=DIRECTION('ref_axis',(1.,0.,0.));
#101142=DIRECTION('center_axis',(0.985216712632038,0.171312664886515,0.));
#101143=DIRECTION('ref_axis',(-0.171312664886515,0.985216712632039,0.));
#101144=DIRECTION('',(0.,0.,1.));
#101145=DIRECTION('',(0.,0.,-1.));
#101146=DIRECTION('',(-0.169404882071873,0.974245080649648,0.148823750658874));
#101147=DIRECTION('center_axis',(-0.988788989069529,0.149319573716442,0.));
#101148=DIRECTION('ref_axis',(-0.149319573716442,-0.988788989069529,0.));
#101149=DIRECTION('',(0.,0.,-1.));
#101150=DIRECTION('',(0.149319573716442,0.988788989069528,0.));
#101151=DIRECTION('',(0.,0.,-1.));
#101152=DIRECTION('center_axis',(0.,0.,1.));
#101153=DIRECTION('ref_axis',(1.,0.,0.));
#101154=DIRECTION('center_axis',(-0.985216712632039,0.171312664886514,0.));
#101155=DIRECTION('ref_axis',(-0.171312664886514,-0.985216712632039,0.));
#101156=DIRECTION('',(0.171312664886514,0.985216712632039,0.));
#101157=DIRECTION('',(0.,0.,-1.));
#101158=DIRECTION('',(0.,0.,-1.));
#101159=DIRECTION('center_axis',(0.,0.,1.));
#101160=DIRECTION('ref_axis',(1.,0.,0.));
#101161=DIRECTION('center_axis',(0.,0.,1.));
#101162=DIRECTION('ref_axis',(1.,0.,0.));
#101163=DIRECTION('center_axis',(0.,0.,1.));
#101164=DIRECTION('ref_axis',(-1.,0.,0.));
#101165=DIRECTION('',(0.,1.,0.));
#101166=DIRECTION('center_axis',(0.,0.,1.));
#101167=DIRECTION('ref_axis',(1.,0.,0.));
#101168=DIRECTION('center_axis',(0.,0.,1.));
#101169=DIRECTION('ref_axis',(-1.,0.,0.));
#101170=DIRECTION('',(0.,-1.,0.));
#101171=DIRECTION('center_axis',(0.,0.,1.));
#101172=DIRECTION('ref_axis',(1.,0.,0.));
#101173=DIRECTION('',(0.,-1.,0.));
#101174=DIRECTION('center_axis',(0.,0.,1.));
#101175=DIRECTION('ref_axis',(-1.,1.24640564710932E-14,0.));
#101176=DIRECTION('center_axis',(0.,0.,1.));
#101177=DIRECTION('ref_axis',(1.,0.,0.));
#101178=DIRECTION('',(0.,1.,0.));
#101179=DIRECTION('center_axis',(0.,0.,1.));
#101180=DIRECTION('ref_axis',(-1.,-7.10707329601718E-15,0.));
#101181=DIRECTION('center_axis',(0.,0.,-1.));
#101182=DIRECTION('ref_axis',(-1.,0.,0.));
#101183=DIRECTION('',(0.,0.,-1.));
#101184=DIRECTION('',(0.,0.,1.));
#101185=DIRECTION('center_axis',(0.,0.,-1.));
#101186=DIRECTION('ref_axis',(-1.,0.,0.));
#101187=DIRECTION('center_axis',(0.,0.,-1.));
#101188=DIRECTION('ref_axis',(-1.,0.,0.));
#101189=DIRECTION('',(0.,0.,-1.));
#101190=DIRECTION('center_axis',(0.,0.,-1.));
#101191=DIRECTION('ref_axis',(0.,-1.,0.));
#101192=DIRECTION('center_axis',(0.,-1.,0.));
#101193=DIRECTION('ref_axis',(1.,5.46369598732852E-18,0.));
#101194=DIRECTION('center_axis',(-0.993125551215523,0.117054002592238,0.));
#101195=DIRECTION('ref_axis',(-0.117054002592238,-0.993125551215523,0.));
#101196=DIRECTION('center_axis',(0.,1.,6.01006558606138E-17));
#101197=DIRECTION('ref_axis',(1.,0.,0.));
#101198=DIRECTION('center_axis',(0.,0.,-1.));
#101199=DIRECTION('ref_axis',(-1.,0.,0.));
#101200=DIRECTION('',(0.,0.,-1.));
#101201=DIRECTION('',(0.,0.,1.));
#101202=DIRECTION('center_axis',(0.,0.,-1.));
#101203=DIRECTION('ref_axis',(-1.,0.,0.));
#101204=DIRECTION('center_axis',(0.,0.,-1.));
#101205=DIRECTION('ref_axis',(-1.,0.,0.));
#101206=DIRECTION('',(0.,0.,-1.));
#101207=DIRECTION('center_axis',(0.,0.,-1.));
#101208=DIRECTION('ref_axis',(-1.,0.,0.));
#101209=DIRECTION('center_axis',(0.,1.,0.));
#101210=DIRECTION('ref_axis',(1.,4.37095678986282E-16,0.));
#101211=DIRECTION('center_axis',(0.993125551215523,-0.117054002592238,0.));
#101212=DIRECTION('ref_axis',(0.117054002592238,0.993125551215523,-6.82961998416066E-16));
#101213=DIRECTION('center_axis',(0.,-1.,8.74191357972564E-17));
#101214=DIRECTION('ref_axis',(-1.,0.,0.));
#101215=DIRECTION('center_axis',(1.,0.,0.));
#101216=DIRECTION('ref_axis',(0.,0.,-1.));
#101217=DIRECTION('',(0.,0.,1.));
#101218=DIRECTION('',(0.,-1.,0.));
#101219=DIRECTION('center_axis',(0.,0.,-1.));
#101220=DIRECTION('ref_axis',(-1.,0.,0.));
#101221=DIRECTION('',(0.,0.,1.));
#101222=DIRECTION('center_axis',(0.267780123182291,-0.809040440826428,0.523208725783369));
#101223=DIRECTION('ref_axis',(0.180558315829386,-0.491280981834946,-0.852080801023088));
#101224=DIRECTION('center_axis',(0.,0.,1.));
#101225=DIRECTION('ref_axis',(1.,0.,0.));
#101226=DIRECTION('center_axis',(0.549600915004013,-0.790876666993548,0.26917082277232));
#101227=DIRECTION('ref_axis',(0.170501886672183,-0.209227696398934,-0.962887780429693));
#101228=DIRECTION('center_axis',(0.,0.,-1.));
#101229=DIRECTION('ref_axis',(1.,0.,0.));
#101230=DIRECTION('center_axis',(0.408448525104671,0.205183159739599,-0.889420976421791));
#101231=DIRECTION('ref_axis',(0.227331664167867,-0.966570360212877,-0.118583528470939));
#101232=DIRECTION('',(0.,0.,1.));
#101233=DIRECTION('',(0.0616867197248765,0.998095560860574,8.19553029817084E-16));
#101234=DIRECTION('',(-0.431137472482846,0.902286251597077,0.));
#101235=DIRECTION('center_axis',(0.405131418138351,0.193562705915267,0.893533442528016));
#101236=DIRECTION('ref_axis',(0.455064339505069,-0.890356926111055,-0.01345329093158));
#101237=DIRECTION('',(-0.431137472482846,0.902286251597077,0.));
#101238=DIRECTION('center_axis',(0.,0.,1.));
#101239=DIRECTION('ref_axis',(1.,0.,0.));
#101240=DIRECTION('center_axis',(0.,0.,1.));
#101241=DIRECTION('ref_axis',(1.,0.,0.));
#101242=DIRECTION('',(0.564246564047738,-0.825606331710411,0.));
#101243=DIRECTION('',(0.998727269626947,0.050387230584953,0.00222887807683908));
#101244=DIRECTION('',(0.431137472482846,-0.902286251597077,0.));
#101245=DIRECTION('',(0.431137472482846,-0.902286251597077,0.));
#101246=DIRECTION('center_axis',(0.,0.,1.));
#101247=DIRECTION('ref_axis',(1.,0.,0.));
#101248=DIRECTION('',(-0.431137472482846,0.902286251597077,0.));
#101249=DIRECTION('center_axis',(0.,0.,-1.));
#101250=DIRECTION('ref_axis',(1.,-1.15459672831716E-14,0.));
#101251=DIRECTION('',(0.431137472482846,-0.902286251597077,0.));
#101252=DIRECTION('',(0.431137472482846,-0.902286251597077,0.));
#101253=DIRECTION('',(-0.431137472482846,0.902286251597077,0.));
#101254=DIRECTION('',(0.214082544383782,-0.976815573273771,0.));
#101255=DIRECTION('',(-0.0839089137112664,-0.996473428747498,0.));
#101256=DIRECTION('center_axis',(0.412470973214967,0.207231396949582,-0.88708671750479));
#101257=DIRECTION('ref_axis',(-0.906770942437425,0.,-0.421623597479012));
#101258=DIRECTION('center_axis',(-0.412470973214776,-0.20723139695035,0.887086717504699));
#101259=DIRECTION('ref_axis',(0.274317247651859,-0.956837851995754,-0.0959758960826089));
#101260=DIRECTION('',(-0.448938766763165,0.893562523664219,0.));
#101261=DIRECTION('center_axis',(-0.401106806484444,-0.20150269100307,0.893593864857169));
#101262=DIRECTION('ref_axis',(0.472134787107028,-0.881428023665622,0.013167456106531));
#101263=DIRECTION('',(-0.448938766763165,0.893562523664219,0.));
#101264=DIRECTION('center_axis',(0.,0.,1.));
#101265=DIRECTION('ref_axis',(1.,0.,0.));
#101266=DIRECTION('',(-0.582500959113383,0.812830014598372,0.));
#101267=DIRECTION('center_axis',(0.,0.,1.));
#101268=DIRECTION('ref_axis',(1.,0.,0.));
#101269=DIRECTION('',(-0.448938726144344,0.893562544071703,-1.12460771248558E-9));
#101270=DIRECTION('',(-0.448938766763165,0.893562523664219,0.));
#101271=DIRECTION('',(-0.448938766763165,0.893562523664219,0.));
#101272=DIRECTION('center_axis',(0.,0.,1.));
#101273=DIRECTION('ref_axis',(1.,0.,0.));
#101274=DIRECTION('center_axis',(0.,0.,-1.));
#101275=DIRECTION('ref_axis',(1.,0.,0.));
#101276=DIRECTION('',(-0.448938766763165,0.893562523664219,0.));
#101277=DIRECTION('',(0.448938766763165,-0.893562523664219,0.));
#101278=DIRECTION('',(0.448938766763165,-0.893562523664219,0.));
#101279=DIRECTION('',(-0.448938766763165,0.893562523664219,0.));
#101280=DIRECTION('',(0.235792792579976,-0.971803354062609,0.));
#101281=DIRECTION('center_axis',(0.,0.,1.));
#101282=DIRECTION('ref_axis',(1.,0.,0.));
#101283=DIRECTION('',(0.,-1.,0.));
#101284=DIRECTION('',(0.,1.,0.));
#101285=DIRECTION('center_axis',(0.,0.,-1.));
#101286=DIRECTION('ref_axis',(-1.,0.,0.));
#101287=DIRECTION('center_axis',(-0.41267286577259,-0.197158989142803,-0.889285915133725));
#101288=DIRECTION('ref_axis',(-0.206219397065393,0.971167071185087,-0.119616387337878));
#101289=DIRECTION('',(0.,0.,1.));
#101290=DIRECTION('',(0.,0.,1.));
#101291=DIRECTION('center_axis',(-0.263494326490914,0.85892829187333,0.43910469062248));
#101292=DIRECTION('ref_axis',(-0.148137565374763,0.413763202600811,-0.89825123094731));
#101293=DIRECTION('center_axis',(0.,0.,1.));
#101294=DIRECTION('ref_axis',(1.,0.,0.));
#101295=DIRECTION('center_axis',(-0.499147622548837,0.747072554680416,0.439015089657657));
#101296=DIRECTION('ref_axis',(-0.257462913223311,0.355897638295866,-0.898359459999165));
#101297=DIRECTION('center_axis',(0.,0.,-1.));
#101298=DIRECTION('ref_axis',(1.,-7.10667475492828E-15,0.));
#101299=DIRECTION('center_axis',(8.61507797295433E-16,4.46542726251108E-16,
1.));
#101300=DIRECTION('ref_axis',(1.,0.,-7.77058984864509E-16));
#101301=DIRECTION('center_axis',(0.,0.,-1.));
#101302=DIRECTION('ref_axis',(-1.,0.,0.));
#101303=DIRECTION('',(0.,0.,1.));
#101304=DIRECTION('center_axis',(0.,0.,-1.));
#101305=DIRECTION('ref_axis',(-1.,0.,0.));
#101306=DIRECTION('',(0.,0.,-1.));
#101307=DIRECTION('center_axis',(-1.,0.,0.));
#101308=DIRECTION('ref_axis',(0.,0.,1.));
#101309=DIRECTION('',(0.,1.,0.));
#101310=DIRECTION('center_axis',(-4.19611851826831E-15,-1.,-4.89547160464636E-15));
#101311=DIRECTION('ref_axis',(1.,-4.8080524688491E-15,0.));
#101312=DIRECTION('center_axis',(-0.993125551215523,-0.117054002592236,
0.));
#101313=DIRECTION('ref_axis',(-0.117054002592236,0.993125551215523,0.));
#101314=DIRECTION('center_axis',(0.,-1.,-8.74191357972564E-17));
#101315=DIRECTION('ref_axis',(1.,0.,0.));
#101316=DIRECTION('center_axis',(0.,0.,-1.));
#101317=DIRECTION('ref_axis',(-1.,0.,0.));
#101318=DIRECTION('center_axis',(0.,0.,-1.));
#101319=DIRECTION('ref_axis',(-1.,0.,0.));
#101320=DIRECTION('center_axis',(-0.271375678637398,0.815782389994216,-0.510739006949162));
#101321=DIRECTION('ref_axis',(0.147100560367839,-0.4892636175313,-0.859640935332685));
#101322=DIRECTION('center_axis',(-2.71197655983829E-16,9.31690894319299E-16,
1.));
#101323=DIRECTION('ref_axis',(1.,0.,1.554117969729E-16));
#101324=DIRECTION('center_axis',(2.5845233918864E-15,1.33962817875343E-15,
1.));
#101325=DIRECTION('ref_axis',(1.,0.,-2.64200054853924E-15));
#101326=DIRECTION('center_axis',(0.501293128782915,-0.753362007945908,-0.425618237413231));
#101327=DIRECTION('ref_axis',(-0.219515160693202,0.365068295293539,-0.904731028536828));
#101328=DIRECTION('center_axis',(0.416736134062,0.199128118392295,0.886949258431734));
#101329=DIRECTION('ref_axis',(0.90507476982025,0.,-0.425252467405919));
#101330=DIRECTION('center_axis',(0.416736134061981,0.199128118392369,0.886949258431726));
#101331=DIRECTION('ref_axis',(-0.253694133548364,0.962421354497656,-0.0968732316485899));
#101332=DIRECTION('center_axis',(0.,0.,-1.));
#101333=DIRECTION('ref_axis',(-1.,0.,0.));
#101334=DIRECTION('',(0.,0.,-1.));
#101335=DIRECTION('center_axis',(0.,0.,-1.));
#101336=DIRECTION('ref_axis',(-3.82458719112997E-15,-1.,0.));
#101337=DIRECTION('center_axis',(0.267057238442032,-0.864553025351246,-0.425709405289246));
#101338=DIRECTION('ref_axis',(-0.109213134149335,0.411755430104481,-0.904726454299173));
#101339=DIRECTION('center_axis',(0.,0.,-1.));
#101340=DIRECTION('ref_axis',(-1.,0.,0.));
#101341=DIRECTION('center_axis',(0.,0.,-1.));
#101342=DIRECTION('ref_axis',(-1.,0.,0.));
#101343=DIRECTION('center_axis',(-3.61513720706489E-15,4.47512160259645E-15,
1.));
#101344=DIRECTION('ref_axis',(1.,0.,3.57447133037673E-15));
#101345=DIRECTION('center_axis',(0.993125551215523,0.117054002592236,0.));
#101346=DIRECTION('ref_axis',(0.117054002592236,-0.993125551215523,0.));
#101347=DIRECTION('center_axis',(6.99353086378051E-15,1.,-6.99353086378051E-15));
#101348=DIRECTION('ref_axis',(1.,-7.18476022333701E-15,0.));
#101349=DIRECTION('center_axis',(0.,1.,-6.01006558606138E-17));
#101350=DIRECTION('ref_axis',(-1.,0.,0.));
#101351=DIRECTION('center_axis',(0.,-1.,0.));
#101352=DIRECTION('ref_axis',(0.,0.,-1.));
#101353=DIRECTION('center_axis',(0.,1.,0.));
#101354=DIRECTION('ref_axis',(0.,0.,1.));
#101355=DIRECTION('center_axis',(0.,0.,-1.));
#101356=DIRECTION('ref_axis',(-1.,0.,0.));
#101357=DIRECTION('center_axis',(-0.000965512909756962,0.000180366299923536,
0.999999517626293));
#101358=DIRECTION('ref_axis',(0.999999533892287,2.96196833742988E-20,0.000965512925461997));
#101359=DIRECTION('center_axis',(-0.913368478270134,0.0815060887011374,
0.398891940764841));
#101360=DIRECTION('ref_axis',(0.400223547033537,-6.93889390390723E-17,0.916417542608114));
#101361=DIRECTION('center_axis',(-0.897008042798831,-0.191910847268586,
0.398179353878204));
#101362=DIRECTION('ref_axis',(0.405720743692013,5.55111512312578E-17,0.9139970886923));
#101363=DIRECTION('center_axis',(-0.958084173575188,-0.286065598601643,
-0.0155302814344453));
#101364=DIRECTION('ref_axis',(0.2861001028729,-0.95819973446882,0.));
#101365=DIRECTION('center_axis',(-0.953327336499222,-0.301798571166449,
0.00919847406854862));
#101366=DIRECTION('ref_axis',(-0.00880427917548862,-0.00266643022785129,
-0.999957686513804));
#101367=DIRECTION('center_axis',(0.431137472482846,-0.902286251597077,0.));
#101368=DIRECTION('ref_axis',(0.902286251597077,0.431137472482846,0.));
#101369=DIRECTION('center_axis',(-0.431137472482857,0.902286251597072,-1.27242079405592E-14));
#101370=DIRECTION('ref_axis',(-0.902286251597072,-0.431137472482857,5.75868460811339E-29));
#101371=DIRECTION('center_axis',(-0.711399021301472,-0.303874139130323,
-0.633697041226415));
#101372=DIRECTION('ref_axis',(-0.665150557704277,2.22044604925031E-16,0.746709271126112));
#101373=DIRECTION('center_axis',(0.,1.,0.));
#101374=DIRECTION('ref_axis',(1.,0.,0.));
#101375=DIRECTION('center_axis',(-0.919617630549728,-0.392814731880189,
0.));
#101376=DIRECTION('ref_axis',(-0.392814731880189,0.919617630549728,0.));
#101377=DIRECTION('center_axis',(0.431137472482846,-0.902286251597077,0.));
#101378=DIRECTION('ref_axis',(0.902286251597077,0.431137472482846,0.));
#101379=DIRECTION('center_axis',(-0.431137472482896,0.902286251597053,0.));
#101380=DIRECTION('ref_axis',(-0.902286251597053,-0.431137472482896,0.));
#101381=DIRECTION('center_axis',(0.,0.,1.));
#101382=DIRECTION('ref_axis',(1.,0.,0.));
#101383=DIRECTION('center_axis',(-0.882999464479092,-0.469373993452595,
2.75182197715918E-13));
#101384=DIRECTION('ref_axis',(0.469373993452595,-0.882999464479092,0.));
#101385=DIRECTION('center_axis',(0.,1.,0.));
#101386=DIRECTION('ref_axis',(1.,0.,0.));
#101387=DIRECTION('center_axis',(-0.73325278249487,-0.389773494293994,0.557150769639045));
#101388=DIRECTION('ref_axis',(-0.604999740903623,1.09079412169422E-14,-0.79622566745022));
#101389=DIRECTION('center_axis',(-0.836225938547335,-0.548312733533513,
-0.00890651141779829));
#101390=DIRECTION('ref_axis',(0.00739258393983704,0.00496849242475883,-0.999960331106048));
#101391=DIRECTION('center_axis',(-0.82738230722571,-0.561442226321419,0.0148709176955936));
#101392=DIRECTION('ref_axis',(0.561504316463823,-0.827473807798467,0.));
#101393=DIRECTION('center_axis',(0.824927872136647,0.564280783369402,-0.0328816558603565));
#101394=DIRECTION('ref_axis',(0.0215218760850993,0.0267743542188544,0.999409797233318));
#101395=DIRECTION('center_axis',(0.,0.,1.));
#101396=DIRECTION('ref_axis',(1.,0.,0.));
#101397=DIRECTION('center_axis',(0.872917618416885,0.184610895781894,-0.451590133435177));
#101398=DIRECTION('ref_axis',(-0.459487955044589,-5.55111512312578E-17,
-0.888184000739116));
#101399=DIRECTION('center_axis',(0.868696383779895,0.203724467241954,0.451511831799253));
#101400=DIRECTION('ref_axis',(0.461183653694193,6.93889390390723E-17,-0.887304703901244));
#101401=DIRECTION('center_axis',(0.,0.,1.));
#101402=DIRECTION('ref_axis',(1.,0.,0.));
#101403=DIRECTION('center_axis',(0.811391402962371,0.582256105376685,0.0512037005530777));
#101404=DIRECTION('ref_axis',(-0.0353654933382833,-0.0385369140366434,0.998631157203435));
#101405=DIRECTION('center_axis',(-0.817839935715762,-0.575094854029613,
-0.0200934919089968));
#101406=DIRECTION('ref_axis',(0.575210986015373,-0.818005086516718,9.19403442267708E-17));
#101407=DIRECTION('center_axis',(-0.82403906082941,-0.566208975138772,0.0191578365084704));
#101408=DIRECTION('ref_axis',(0.566312909522675,-0.824190322988545,0.));
#101409=DIRECTION('center_axis',(-0.829930433939796,0.358083569583597,-0.427775212015342));
#101410=DIRECTION('ref_axis',(0.173432062673785,0.89442119189197,0.412228154219557));
#101411=DIRECTION('center_axis',(-0.448938766763165,0.893562523664219,0.));
#101412=DIRECTION('ref_axis',(-0.893562523664219,-0.448938766763165,0.));
#101413=DIRECTION('center_axis',(-0.295093874136716,-0.95543267123241,0.00824719277606114));
#101414=DIRECTION('ref_axis',(0.955379504983233,-0.295173119742258,-0.0110829075433992));
#101415=DIRECTION('center_axis',(0.,0.,1.));
#101416=DIRECTION('ref_axis',(1.,0.,0.));
#101417=DIRECTION('center_axis',(-0.910763350298273,-0.412928710255736,
0.));
#101418=DIRECTION('ref_axis',(0.412928710255736,-0.910763350298273,0.));
#101419=DIRECTION('center_axis',(-0.448938766763165,0.893562523664219,0.));
#101420=DIRECTION('ref_axis',(-0.893562523664219,-0.448938766763165,0.));
#101421=DIRECTION('center_axis',(0.4489387667631,-0.893562523664252,5.5965905861203E-14));
#101422=DIRECTION('ref_axis',(0.893562523664252,0.4489387667631,2.17725609840999E-28));
#101423=DIRECTION('center_axis',(0.,1.,0.));
#101424=DIRECTION('ref_axis',(1.,0.,0.));
#101425=DIRECTION('center_axis',(-0.704623270498924,-0.319467376687929,
0.633598170691436));
#101426=DIRECTION('ref_axis',(-0.66863654796473,5.82867087928207E-16,-0.743589380455241));
#101427=DIRECTION('center_axis',(-0.946451812165932,-0.322756137612972,
-0.00757910819158386));
#101428=DIRECTION('ref_axis',(0.322765326668953,-0.946479024475295,1.13392208767068E-5));
#101429=DIRECTION('center_axis',(-0.951677673971725,-0.306833347747167,
0.0127632900944208));
#101430=DIRECTION('ref_axis',(0.306858342618643,-0.951755198339016,2.25514051876985E-17));
#101431=DIRECTION('center_axis',(-0.89259353539452,-0.211223836074691,-0.398323074458163));
#101432=DIRECTION('ref_axis',(-0.407517601822121,-1.52655665885959E-16,
0.913197352276685));
#101433=DIRECTION('center_axis',(-0.914905637027305,0.0619204206139386,
-0.398890381993166));
#101434=DIRECTION('ref_axis',(-0.399657288501714,2.77555756156289E-17,0.916664634284239));
#101435=DIRECTION('center_axis',(-1.720426041133E-5,-9.50648985730158E-7,
-0.999999999851555));
#101436=DIRECTION('ref_axis',(-0.999999999852007,9.79013491396257E-22,1.72042604113378E-5));
#101437=DIRECTION('center_axis',(0.,0.,-1.));
#101438=DIRECTION('ref_axis',(-1.,0.,0.));
#101439=DIRECTION('',(0.,0.,1.));
#101440=DIRECTION('',(1.,0.,0.));
#101441=DIRECTION('',(0.06104853953485,1.04083408558608E-16,0.998134798421867));
#101442=DIRECTION('',(1.11576592352869E-14,1.,-8.60422844084496E-16));
#101443=DIRECTION('',(0.,0.,1.));
#101444=DIRECTION('',(1.,0.,0.));
#101445=DIRECTION('',(0.,0.,1.));
#101446=DIRECTION('',(1.,0.,0.));
#101447=DIRECTION('',(0.,0.,1.));
#101448=DIRECTION('',(1.,0.,0.));
#101449=DIRECTION('',(0.,0.,1.));
#101450=DIRECTION('',(1.,0.,0.));
#101451=DIRECTION('',(0.,5.87505467759575E-15,1.));
#101452=DIRECTION('',(1.,0.,0.));
#101453=DIRECTION('',(0.,5.87505467759575E-15,1.));
#101454=DIRECTION('',(1.,0.,0.));
#101455=DIRECTION('',(0.000152206156518508,-0.999999988373311,-9.30932733267429E-6));
#101456=DIRECTION('',(-0.0610485394882133,4.09834496863546E-15,-0.99813479842472));
#101457=DIRECTION('',(0.996492859249504,3.48332473976143E-15,-0.0836778433323154));
#101458=DIRECTION('',(3.49720252756924E-15,-1.,-2.31585584042904E-16));
#101459=DIRECTION('',(0.,0.,1.));
#101460=DIRECTION('',(1.,0.,0.));
#101461=DIRECTION('',(0.,-4.22797484649317E-15,1.));
#101462=DIRECTION('',(1.,0.,0.));
#101463=DIRECTION('',(0.,-4.22797484649317E-15,1.));
#101464=DIRECTION('',(1.,0.,0.));
#101465=DIRECTION('',(0.,0.,1.));
#101466=DIRECTION('',(-3.05311331771918E-16,1.,0.));
#101467=DIRECTION('',(0.,0.,1.));
#101468=DIRECTION('',(-2.22044604925031E-16,-1.,0.));
#101469=DIRECTION('',(-0.999985929004488,-0.00529989301835927,0.000230058743020578));
#101470=DIRECTION('',(-0.00529985569616712,0.999985942456921,0.000162536589344823));
#101471=DIRECTION('',(-0.999985929004488,-0.00529989301835927,0.0002300587430207));
#101472=DIRECTION('',(-0.00529985569616713,0.999985942456921,0.000162536589344821));
#101473=DIRECTION('',(-0.999985929004488,-0.00529989301835952,0.000230058743021319));
#101474=DIRECTION('',(-0.00529985569616737,0.999985942456922,0.000162536589344826));
#101475=DIRECTION('',(-0.999985929004487,-0.00529989301835939,0.000230058743020615));
#101476=DIRECTION('',(-0.00420893911499775,0.819048002527162,0.573709555775215));
#101477=CARTESIAN_POINT('',(0.,0.,0.));
#101478=CARTESIAN_POINT('',(0.,0.,0.));
#101479=CARTESIAN_POINT('',(0.,0.,0.));
#101480=CARTESIAN_POINT('Origin',(141.0462,-7.78898349302283,54.8222));
#101481=CARTESIAN_POINT('',(139.905449743664,-37.1386834930228,54.8222));
#101482=CARTESIAN_POINT('Origin',(139.905449743664,-7.78898349302283,54.8222));
#101483=CARTESIAN_POINT('',(142.260841462449,-37.1386834930228,54.8222));
#101484=CARTESIAN_POINT('',(141.0462,-37.1386834930228,54.8222));
#101485=CARTESIAN_POINT('Origin',(142.260841462449,-7.78898349302283,54.8222));
#101486=CARTESIAN_POINT('Origin',(141.0462,53.7679165069772,54.8222));
#101487=CARTESIAN_POINT('',(139.905449743664,47.4179165069772,54.8222));
#101488=CARTESIAN_POINT('Origin',(139.905449743664,53.7679165069772,54.8222));
#101489=CARTESIAN_POINT('',(142.260841462449,47.4179165069772,54.8222));
#101490=CARTESIAN_POINT('',(141.0462,47.4179165069772,54.8222));
#101491=CARTESIAN_POINT('Origin',(142.260841462449,53.7679165069772,54.8222));
#101492=CARTESIAN_POINT('Origin',(-3.5527136788005E-14,-3.77312418982656,
15.));
#101493=CARTESIAN_POINT('',(-133.339229996468,-94.2247724377993,15.));
#101494=CARTESIAN_POINT('',(-134.180974968858,-93.2980834930228,15.));
#101495=CARTESIAN_POINT('Origin',(-133.25,-93.2980834930228,15.));
#101496=CARTESIAN_POINT('',(-134.180974968858,75.8496475089338,15.));
#101497=CARTESIAN_POINT('',(-134.180974968858,-3.77312418982656,15.));
#101498=CARTESIAN_POINT('',(-133.630529596088,78.1878767473017,15.));
#101499=CARTESIAN_POINT('Ctrl Pts',(-134.180974968858,75.8496475089338,
15.));
#101500=CARTESIAN_POINT('Ctrl Pts',(-134.180974968858,76.2537281372353,
15.));
#101501=CARTESIAN_POINT('Ctrl Pts',(-134.13407518937,76.6576847941979,15.));
#101502=CARTESIAN_POINT('Ctrl Pts',(-133.948954372936,77.4440569339933,
15.));
#101503=CARTESIAN_POINT('Ctrl Pts',(-133.810745963091,77.8264186347546,
15.));
#101504=CARTESIAN_POINT('Ctrl Pts',(-133.630529596088,78.1878767473017,
15.));
#101505=CARTESIAN_POINT('',(-132.094402990454,80.0346634515602,15.));
#101506=CARTESIAN_POINT('Ctrl Pts',(-133.630529596088,78.1878767473017,
15.));
#101507=CARTESIAN_POINT('Ctrl Pts',(-133.450313229097,78.5493348598569,
15.));
#101508=CARTESIAN_POINT('Ctrl Pts',(-133.228121494555,78.8898240195357,
15.));
#101509=CARTESIAN_POINT('Ctrl Pts',(-132.711505268029,79.5109186447117,
15.));
#101510=CARTESIAN_POINT('Ctrl Pts',(-132.417116129144,79.7914816588888,
15.));
#101511=CARTESIAN_POINT('Ctrl Pts',(-132.094402990454,80.0346634515602,
15.));
#101512=CARTESIAN_POINT('',(-120.06440371279,89.0999181299783,15.));
#101513=CARTESIAN_POINT('',(-88.1227335564695,113.169693043321,15.));
#101514=CARTESIAN_POINT('',(-110.476903643071,92.3078507790318,15.));
#101515=CARTESIAN_POINT('Origin',(-110.476903643071,76.3768758101735,15.));
#101516=CARTESIAN_POINT('',(110.476903643071,92.3078507790318,15.));
#101517=CARTESIAN_POINT('',(-3.5527136788005E-14,92.3078507790318,15.));
#101518=CARTESIAN_POINT('',(120.06440371279,89.0999181299783,15.));
#101519=CARTESIAN_POINT('Origin',(110.476903643071,76.3768758101735,15.));
#101520=CARTESIAN_POINT('',(132.094402990454,80.0346634515602,15.));
#101521=CARTESIAN_POINT('',(88.1227335564694,113.169693043321,15.));
#101522=CARTESIAN_POINT('',(133.630529596088,78.1878767473017,15.));
#101523=CARTESIAN_POINT('Ctrl Pts',(133.630529596088,78.1878767473017,15.));
#101524=CARTESIAN_POINT('Ctrl Pts',(133.450313229097,78.5493348598569,15.));
#101525=CARTESIAN_POINT('Ctrl Pts',(133.228121494555,78.8898240195357,15.));
#101526=CARTESIAN_POINT('Ctrl Pts',(132.711505268029,79.5109186447117,15.));
#101527=CARTESIAN_POINT('Ctrl Pts',(132.417116129144,79.7914816588888,15.));
#101528=CARTESIAN_POINT('Ctrl Pts',(132.094402990454,80.0346634515602,15.));
#101529=CARTESIAN_POINT('',(134.180974968858,75.8496475089338,15.));
#101530=CARTESIAN_POINT('Ctrl Pts',(134.180974968858,75.8496475089338,15.));
#101531=CARTESIAN_POINT('Ctrl Pts',(134.180974968858,76.2537281372353,15.));
#101532=CARTESIAN_POINT('Ctrl Pts',(134.13407518937,76.6576847941979,15.));
#101533=CARTESIAN_POINT('Ctrl Pts',(133.948954372936,77.4440569339933,15.));
#101534=CARTESIAN_POINT('Ctrl Pts',(133.810745963091,77.8264186347546,15.));
#101535=CARTESIAN_POINT('Ctrl Pts',(133.630529596088,78.1878767473017,15.));
#101536=CARTESIAN_POINT('',(134.180974968858,-93.2980834930228,15.));
#101537=CARTESIAN_POINT('',(134.180974968858,-3.77312418982656,15.));
#101538=CARTESIAN_POINT('',(133.339229996468,-94.2247724377993,15.));
#101539=CARTESIAN_POINT('Origin',(133.25,-93.2980834930228,15.));
#101540=CARTESIAN_POINT('',(78.984994951198,-99.4584899958134,15.));
#101541=CARTESIAN_POINT('',(9.85440267215106,-106.115008927695,15.));
#101542=CARTESIAN_POINT('',(70.7488759905115,-99.854099158685,15.));
#101543=CARTESIAN_POINT('Origin',(70.7488759905115,-13.9231241898266,15.));
#101544=CARTESIAN_POINT('',(-70.7488759905116,-99.854099158685,15.));
#101545=CARTESIAN_POINT('',(-1.85949410428059E-14,-99.854099158685,15.));
#101546=CARTESIAN_POINT('',(-78.9849949511981,-99.4584899958134,15.));
#101547=CARTESIAN_POINT('Origin',(-70.7488759905116,-13.9231241898266,15.));
#101548=CARTESIAN_POINT('',(-9.85440267215113,-106.115008927695,15.));
#101549=CARTESIAN_POINT('',(127.061588147558,-78.4373601266934,15.));
#101550=CARTESIAN_POINT('',(125.270067424513,-82.4889745881016,15.));
#101551=CARTESIAN_POINT('Origin',(121.584362572506,-78.4373601266934,15.));
#101552=CARTESIAN_POINT('',(127.061588147558,70.891111747004,15.));
#101553=CARTESIAN_POINT('',(127.061588147558,-3.77312418982656,15.));
#101554=CARTESIAN_POINT('',(125.270067424917,74.9427262080449,15.));
#101555=CARTESIAN_POINT('Origin',(121.584362572506,70.891111747004,15.));
#101556=CARTESIAN_POINT('',(115.070204374144,84.210733879662,15.));
#101557=CARTESIAN_POINT('Ctrl Pts',(115.070204374144,84.210733879662,15.));
#101558=CARTESIAN_POINT('Ctrl Pts',(118.47265571037,81.1241478054348,15.));
#101559=CARTESIAN_POINT('Ctrl Pts',(121.87188514207,78.0340116819462,15.));
#101560=CARTESIAN_POINT('Ctrl Pts',(125.270067424917,74.9427262080449,15.));
#101561=CARTESIAN_POINT('',(105.912876986258,80.154029472515,15.));
#101562=CARTESIAN_POINT('Origin',(111.390102561308,80.154029472515,15.));
#101563=CARTESIAN_POINT('',(105.912876986258,-87.7002778513034,15.));
#101564=CARTESIAN_POINT('',(105.912876986258,-3.77312418982659,15.));
#101565=CARTESIAN_POINT('',(115.070204374102,-91.7569822585144,15.));
#101566=CARTESIAN_POINT('Origin',(111.39010256131,-87.7002778513035,15.));
#101567=CARTESIAN_POINT('Ctrl Pts',(125.270067424513,-82.4889745881016,
15.));
#101568=CARTESIAN_POINT('Ctrl Pts',(121.871885086142,-85.5802601118941,
15.));
#101569=CARTESIAN_POINT('Ctrl Pts',(118.472655648414,-88.6703962403446,
15.));
#101570=CARTESIAN_POINT('Ctrl Pts',(115.070204374102,-91.7569822585144,
15.));
#101571=CARTESIAN_POINT('',(-115.070204374102,-91.7569822585144,15.));
#101572=CARTESIAN_POINT('',(-105.912876986258,-87.7002778513034,15.));
#101573=CARTESIAN_POINT('Origin',(-111.39010256131,-87.7002778513035,15.));
#101574=CARTESIAN_POINT('',(-105.912876986258,80.154029472515,15.));
#101575=CARTESIAN_POINT('',(-105.912876986258,80.740185303944,15.));
#101576=CARTESIAN_POINT('',(-115.070204374144,84.210733879662,15.));
#101577=CARTESIAN_POINT('Origin',(-111.390102561308,80.154029472515,15.));
#101578=CARTESIAN_POINT('',(-125.270067424917,74.9427262080449,15.));
#101579=CARTESIAN_POINT('Ctrl Pts',(-115.070204374144,84.210733879662,15.));
#101580=CARTESIAN_POINT('Ctrl Pts',(-118.47265571037,81.1241478054348,15.));
#101581=CARTESIAN_POINT('Ctrl Pts',(-121.87188514207,78.0340116819462,15.));
#101582=CARTESIAN_POINT('Ctrl Pts',(-125.270067424917,74.9427262080449,
15.));
#101583=CARTESIAN_POINT('',(-127.061588147558,70.891111747004,15.));
#101584=CARTESIAN_POINT('Origin',(-121.584362572506,70.891111747004,15.));
#101585=CARTESIAN_POINT('',(-127.061588147558,-78.4373601266934,15.));
#101586=CARTESIAN_POINT('',(-127.061588147558,-78.6068328639893,15.));
#101587=CARTESIAN_POINT('',(-125.270067424513,-82.4889745881016,15.));
#101588=CARTESIAN_POINT('Origin',(-121.584362572506,-78.4373601266934,15.));
#101589=CARTESIAN_POINT('Ctrl Pts',(-125.270067424513,-82.4889745881016,
15.));
#101590=CARTESIAN_POINT('Ctrl Pts',(-121.871885086142,-85.5802601118941,
15.));
#101591=CARTESIAN_POINT('Ctrl Pts',(-118.472655648489,-88.670396240427,
15.));
#101592=CARTESIAN_POINT('Ctrl Pts',(-115.070204374102,-91.7569822585144,
15.));
#101593=CARTESIAN_POINT('Ctrl Pts',(136.000097406733,80.5971453582085,20.6153265679065));
#101594=CARTESIAN_POINT('Ctrl Pts',(136.348514141892,80.2293623453972,20.6153265679065));
#101595=CARTESIAN_POINT('Ctrl Pts',(136.876205852452,79.3564205692688,20.6153265682887));
#101596=CARTESIAN_POINT('Ctrl Pts',(137.03301833406,78.3844491809551,20.6153265685368));
#101597=CARTESIAN_POINT('Ctrl Pts',(137.03301833406,78.0037065476446,20.6153265685368));
#101598=CARTESIAN_POINT('Ctrl Pts',(135.961463224312,80.5605455283207,19.9815711952061));
#101599=CARTESIAN_POINT('Ctrl Pts',(136.309818579008,80.1925332714124,19.9809377906397));
#101600=CARTESIAN_POINT('Ctrl Pts',(136.832863716259,79.3207461490367,19.9815807077452));
#101601=CARTESIAN_POINT('Ctrl Pts',(136.979301861246,78.350489313181,19.9838696020024));
#101602=CARTESIAN_POINT('Ctrl Pts',(136.980041679904,77.9712823766574,19.984444420148));
#101603=CARTESIAN_POINT('Ctrl Pts',(135.655361906845,80.3169336261631,18.7367703374319));
#101604=CARTESIAN_POINT('Ctrl Pts',(135.978470170706,79.9725488914686,18.7315423439059));
#101605=CARTESIAN_POINT('Ctrl Pts',(136.468718654334,79.1470533944919,18.7295696444315));
#101606=CARTESIAN_POINT('Ctrl Pts',(136.602312730021,78.2507910224327,18.7399208139399));
#101607=CARTESIAN_POINT('Ctrl Pts',(136.601841932322,77.9064340346829,18.7457162996628));
#101608=CARTESIAN_POINT('Ctrl Pts',(134.797235493009,79.6083653455541,17.5046767964582));
#101609=CARTESIAN_POINT('Ctrl Pts',(135.020980748882,79.3385617443066,17.4877650721187));
#101610=CARTESIAN_POINT('Ctrl Pts',(135.376930837871,78.7159663817304,17.4801608999026));
#101611=CARTESIAN_POINT('Ctrl Pts',(135.513019585884,78.0722976467701,17.5109017727149));
#101612=CARTESIAN_POINT('Ctrl Pts',(135.532980614876,77.8253736072148,17.5306457178696));
#101613=CARTESIAN_POINT('Ctrl Pts',(133.727866801055,78.6931606677894,16.7064888580714));
#101614=CARTESIAN_POINT('Ctrl Pts',(133.830624114849,78.5333624139655,16.6944289592394));
#101615=CARTESIAN_POINT('Ctrl Pts',(134.009741009537,78.1971098747826,16.6889281808054));
#101616=CARTESIAN_POINT('Ctrl Pts',(134.122863569563,77.8725832937668,16.7105992877531));
#101617=CARTESIAN_POINT('Ctrl Pts',(134.160046633994,77.7443131797467,16.7247246700636));
#101618=CARTESIAN_POINT('Ctrl Pts',(133.02420946299,78.0711214054028,16.519));
#101619=CARTESIAN_POINT('Ctrl Pts',(133.058352842598,78.0012838677779,16.519));
#101620=CARTESIAN_POINT('Ctrl Pts',(133.124456671989,77.8670632576885,16.519));
#101621=CARTESIAN_POINT('Ctrl Pts',(133.185719875579,77.7457766676092,16.519));
#101622=CARTESIAN_POINT('Ctrl Pts',(133.211399176629,77.6956769232658,16.519));
#101623=CARTESIAN_POINT('Ctrl Pts',(132.578296648565,77.6632527522786,16.519));
#101624=CARTESIAN_POINT('Ctrl Pts',(132.578296648565,77.6632527522786,16.519));
#101625=CARTESIAN_POINT('Ctrl Pts',(132.578296648565,77.6632527522786,16.519));
#101626=CARTESIAN_POINT('Ctrl Pts',(132.578296648565,77.6632527522786,16.519));
#101627=CARTESIAN_POINT('Ctrl Pts',(132.578296648565,77.6632527522786,16.519));
#101628=CARTESIAN_POINT('',(132.578296648565,77.6632527522786,16.519));
#101629=CARTESIAN_POINT('',(136.000097406733,80.5971453582085,20.6153265679065));
#101630=CARTESIAN_POINT('Ctrl Pts',(132.578296648565,77.6632527522786,16.519));
#101631=CARTESIAN_POINT('Ctrl Pts',(132.697896183565,77.7726483553577,16.519));
#101632=CARTESIAN_POINT('Ctrl Pts',(132.819092280332,77.8824697353893,16.5283575992453));
#101633=CARTESIAN_POINT('Ctrl Pts',(132.940938328889,77.9919940148059,16.5469025710042));
#101634=CARTESIAN_POINT('Ctrl Pts',(133.064465647911,78.1030295450059,16.5657034321718));
#101635=CARTESIAN_POINT('Ctrl Pts',(133.188661917728,78.2137604587751,16.5939469633495));
#101636=CARTESIAN_POINT('Ctrl Pts',(133.312551976091,78.323437894872,16.6315087087049));
#101637=CARTESIAN_POINT('Ctrl Pts',(133.434771139271,78.4316361202718,16.6685638618431));
#101638=CARTESIAN_POINT('Ctrl Pts',(133.55669322252,78.5388098060476,16.7146878011503));
#101639=CARTESIAN_POINT('Ctrl Pts',(133.677378793796,78.6442333244509,16.7698100780525));
#101640=CARTESIAN_POINT('Ctrl Pts',(133.763592870335,78.7195446577647,16.8091877447409));
#101641=CARTESIAN_POINT('Ctrl Pts',(133.849175892043,78.793962727238,16.853158492053));
#101642=CARTESIAN_POINT('Ctrl Pts',(133.933780438465,78.8672178503417,16.9017113986539));
#101643=CARTESIAN_POINT('Ctrl Pts',(134.028809104662,78.9494987316306,16.9562465052104));
#101644=CARTESIAN_POINT('Ctrl Pts',(134.122657869891,79.0303591594028,17.0165998666855));
#101645=CARTESIAN_POINT('Ctrl Pts',(134.214683073577,79.1092862188955,17.0826763146465));
#101646=CARTESIAN_POINT('Ctrl Pts',(134.304705315087,79.186495402105,17.1473145845789));
#101647=CARTESIAN_POINT('Ctrl Pts',(134.392981838777,79.2618539535083,17.2174292708401));
#101648=CARTESIAN_POINT('Ctrl Pts',(134.478921985785,79.3348952207554,17.2928851450409));
#101649=CARTESIAN_POINT('Ctrl Pts',(134.509211857801,79.3606388424951,17.3194798025088));
#101650=CARTESIAN_POINT('Ctrl Pts',(134.539211654192,79.3860947637197,17.346737551445));
#101651=CARTESIAN_POINT('Ctrl Pts',(134.568896112126,79.4112431426196,17.3746511501467));
#101652=CARTESIAN_POINT('Ctrl Pts',(134.569103085604,79.4114184885014,17.3748457763927));
#101653=CARTESIAN_POINT('Ctrl Pts',(134.569310043566,79.4115938192691,17.3750404343413));
#101654=CARTESIAN_POINT('Ctrl Pts',(134.569516986006,79.411769134918,17.3752351239917));
#101655=CARTESIAN_POINT('Ctrl Pts',(134.671774126673,79.4983984264979,17.4714377539363));
#101656=CARTESIAN_POINT('Ctrl Pts',(134.770242049883,79.581337202442,17.5753763470974));
#101657=CARTESIAN_POINT('Ctrl Pts',(134.864339279848,79.6602134505301,17.6860864697777));
#101658=CARTESIAN_POINT('Ctrl Pts',(134.960415859777,79.7407488728451,17.7991253972208));
#101659=CARTESIAN_POINT('Ctrl Pts',(135.051936625721,79.8170495435611,17.9192244983925));
#101660=CARTESIAN_POINT('Ctrl Pts',(135.138265788212,79.8887020408156,18.0454074862856));
#101661=CARTESIAN_POINT('Ctrl Pts',(135.224477710936,79.9602572300232,18.1714191107152));
#101662=CARTESIAN_POINT('Ctrl Pts',(135.305512764829,80.0271772963166,18.3034990666359));
#101663=CARTESIAN_POINT('Ctrl Pts',(135.380711146417,80.0890264373195,18.4407113581351));
#101664=CARTESIAN_POINT('Ctrl Pts',(135.444760699583,80.1417058934633,18.5575807078983));
#101665=CARTESIAN_POINT('Ctrl Pts',(135.504575744064,80.1907063333717,18.6781742965703));
#101666=CARTESIAN_POINT('Ctrl Pts',(135.559728037135,80.2357410926407,18.8019267846851));
#101667=CARTESIAN_POINT('Ctrl Pts',(135.560098320324,80.236043448415,18.8027576380077));
#101668=CARTESIAN_POINT('Ctrl Pts',(135.560468393866,80.2363456258428,18.8035886350919));
#101669=CARTESIAN_POINT('Ctrl Pts',(135.560838257609,80.2366476248191,18.804419775732));
#101670=CARTESIAN_POINT('Ctrl Pts',(135.625674651683,80.2895874574165,18.9501171118081));
#101671=CARTESIAN_POINT('Ctrl Pts',(135.684061402765,80.3370411387521,19.1002284811464));
#101672=CARTESIAN_POINT('Ctrl Pts',(135.735595475724,80.3788845457891,19.2538255157946));
#101673=CARTESIAN_POINT('Ctrl Pts',(135.787327691792,80.42088883634,19.4080131149402));
#101674=CARTESIAN_POINT('Ctrl Pts',(135.832154107003,80.4572395481296,19.5657124802306));
#101675=CARTESIAN_POINT('Ctrl Pts',(135.86970204375,80.4878414314881,19.7259592654306));
#101676=CARTESIAN_POINT('Ctrl Pts',(135.9069028884,80.518160431877,19.8847247337482));
#101677=CARTESIAN_POINT('Ctrl Pts',(135.936958968275,80.5428363914466,20.0459899656595));
#101678=CARTESIAN_POINT('Ctrl Pts',(135.959546176675,80.5618069046239,20.2088039106266));
#101679=CARTESIAN_POINT('Ctrl Pts',(135.978223244874,80.5774933746867,20.3434326394149));
#101680=CARTESIAN_POINT('Ctrl Pts',(135.991794147735,80.5892793222843,20.479119854813));
#101681=CARTESIAN_POINT('Ctrl Pts',(136.000097406733,80.5971453582085,20.6153265679065));
#101682=CARTESIAN_POINT('',(137.03301832843,78.0037065476446,20.6153265690096));
#101683=CARTESIAN_POINT('Ctrl Pts',(137.033018326554,78.0037065476446,20.6153265691672));
#101684=CARTESIAN_POINT('Ctrl Pts',(137.021429683457,77.9966137602411,20.4773210992072));
#101685=CARTESIAN_POINT('Ctrl Pts',(137.003423412452,77.9895209728377,20.3398547052645));
#101686=CARTESIAN_POINT('Ctrl Pts',(136.955114406314,77.9754471119013,20.0693332292781));
#101687=CARTESIAN_POINT('Ctrl Pts',(136.925010006746,77.9684660383684,19.9362430653793));
#101688=CARTESIAN_POINT('Ctrl Pts',(136.852770411128,77.9545040595074,19.673371996903));
#101689=CARTESIAN_POINT('Ctrl Pts',(136.810635589433,77.9475231541793,19.5435913192296));
#101690=CARTESIAN_POINT('Ctrl Pts',(136.71468821674,77.9335615003049,19.2884239237497));
#101691=CARTESIAN_POINT('Ctrl Pts',(136.660876040117,77.9265807517586,19.1630374048617));
#101692=CARTESIAN_POINT('Ctrl Pts',(136.54202454254,77.9126194000279,18.9177061939463));
#101693=CARTESIAN_POINT('Ctrl Pts',(136.476985594163,77.9056387968433,18.7977616746859));
#101694=CARTESIAN_POINT('Ctrl Pts',(136.336224880289,77.8916777244182,18.5643167569353));
#101695=CARTESIAN_POINT('Ctrl Pts',(136.260503484083,77.8846972551777,18.4508165069777));
#101696=CARTESIAN_POINT('Ctrl Pts',(136.099011387915,77.8707364392253,18.2312084905981));
#101697=CARTESIAN_POINT('Ctrl Pts',(136.0132410528,77.8637560925135,18.1251008504306));
#101698=CARTESIAN_POINT('Ctrl Pts',(135.832368479803,77.8497955102052,17.921164578109));
#101699=CARTESIAN_POINT('Ctrl Pts',(135.737266601483,77.8428152746088,17.8233360518836));
#101700=CARTESIAN_POINT('Ctrl Pts',(135.535525380906,77.8286441103984,17.6339583545653));
#101701=CARTESIAN_POINT('Ctrl Pts',(135.428624499671,77.8214531817845,17.5426882986079));
#101702=CARTESIAN_POINT('Ctrl Pts',(135.209949711771,77.8072813182748,17.3731231903401));
#101703=CARTESIAN_POINT('Ctrl Pts',(135.098409699524,77.8003003833789,17.2945270631386));
#101704=CARTESIAN_POINT('Ctrl Pts',(134.868621355739,77.786338819864,17.1478551395813));
#101705=CARTESIAN_POINT('Ctrl Pts',(134.750373586927,77.7793581912449,17.0797790525508));
#101706=CARTESIAN_POINT('Ctrl Pts',(134.508158427926,77.7653971946094,16.9547145966049));
#101707=CARTESIAN_POINT('Ctrl Pts',(134.384191534015,77.758416826593,16.897725959401));
#101708=CARTESIAN_POINT('Ctrl Pts',(134.131574290036,77.744456305507,16.7953112770152));
#101709=CARTESIAN_POINT('Ctrl Pts',(134.002924378935,77.7374761524375,16.7498849949996));
#101710=CARTESIAN_POINT('Ctrl Pts',(133.742002931528,77.7235153099137,16.6709694761056));
#101711=CARTESIAN_POINT('Ctrl Pts',(133.609731421763,77.7165346204595,16.6374812494545));
#101712=CARTESIAN_POINT('Ctrl Pts',(133.342691615123,77.7025737363802,16.5827286707496));
#101713=CARTESIAN_POINT('Ctrl Pts',(133.207923807391,77.6955935417552,16.5614635156084));
#101714=CARTESIAN_POINT('Ctrl Pts',(132.937007182011,77.6816330632694,16.5313310125254));
#101715=CARTESIAN_POINT('Ctrl Pts',(132.800858662596,77.6746527794087,16.5224638583254));
#101716=CARTESIAN_POINT('Ctrl Pts',(132.635828844431,77.6661992477916,16.5192776644446));
#101717=CARTESIAN_POINT('Ctrl Pts',(132.607062746531,77.6647260000351,16.519));
#101718=CARTESIAN_POINT('Ctrl Pts',(132.578296648565,77.6632527522786,16.519));
#101719=CARTESIAN_POINT('Ctrl Pts',(137.03301833406,78.0037065476446,20.6153265685368));
#101720=CARTESIAN_POINT('Ctrl Pts',(137.03301833406,78.3844491809551,20.6153265685368));
#101721=CARTESIAN_POINT('Ctrl Pts',(136.876205852452,79.3564205692688,20.6153265682887));
#101722=CARTESIAN_POINT('Ctrl Pts',(136.348514141892,80.2293623453972,20.6153265679065));
#101723=CARTESIAN_POINT('Ctrl Pts',(136.000097406733,80.5971453582085,20.6153265679065));
#101724=CARTESIAN_POINT('Ctrl Pts',(-136.980698568824,78.6303636994951,
20.6153265679065));
#101725=CARTESIAN_POINT('Ctrl Pts',(-136.917666957459,79.0050601890172,
20.6153265679065));
#101726=CARTESIAN_POINT('Ctrl Pts',(-136.602164161888,79.9365768144726,
20.615326568107));
#101727=CARTESIAN_POINT('Ctrl Pts',(-135.936546356235,80.7105459533785,
20.6153265685368));
#101728=CARTESIAN_POINT('Ctrl Pts',(-135.531113573367,81.0160614689528,
20.6153265685368));
#101729=CARTESIAN_POINT('Ctrl Pts',(-136.928218013626,78.6215353969837,
19.9815711952061));
#101730=CARTESIAN_POINT('Ctrl Pts',(-136.86502138564,78.9962985929488,19.9810961417813));
#101731=CARTESIAN_POINT('Ctrl Pts',(-136.548693376377,79.9252786189669,
19.9810622854262));
#101732=CARTESIAN_POINT('Ctrl Pts',(-135.876540187593,80.6881947493071,
19.9836779959539));
#101733=CARTESIAN_POINT('Ctrl Pts',(-135.473336332685,80.9932657849532,
19.984444420148));
#101734=CARTESIAN_POINT('Ctrl Pts',(-136.549444541233,78.5236813168936,
18.7367703197351));
#101735=CARTESIAN_POINT('Ctrl Pts',(-136.489004688021,78.8726575470378,
18.7328493245906));
#101736=CARTESIAN_POINT('Ctrl Pts',(-136.186323521647,79.7462468113307,
18.7289748700063));
#101737=CARTESIAN_POINT('Ctrl Pts',(-135.561005280131,80.4544311574932,
18.7379889521268));
#101738=CARTESIAN_POINT('Ctrl Pts',(-135.193939877893,80.730248774552,18.7457162664239));
#101739=CARTESIAN_POINT('Ctrl Pts',(-135.467123372913,78.2647781262838,
17.5046767664981));
#101740=CARTESIAN_POINT('Ctrl Pts',(-135.406507262649,78.5205752015908,
17.4919929732434));
#101741=CARTESIAN_POINT('Ctrl Pts',(-135.161803987004,79.1669185903553,
17.4788203403464));
#101742=CARTESIAN_POINT('Ctrl Pts',(-134.732864614576,79.7060092995507,
17.5043204266154));
#101743=CARTESIAN_POINT('Ctrl Pts',(-134.485945335712,79.9254015437528,
17.5306456868217));
#101744=CARTESIAN_POINT('Ctrl Pts',(-134.092646266394,77.9615262383334,
16.7064888141397));
#101745=CARTESIAN_POINT('Ctrl Pts',(-134.043311517819,78.0952022104865,
16.6974438900157));
#101746=CARTESIAN_POINT('Ctrl Pts',(-133.89433971039,78.4339370329224,16.6880099739828));
#101747=CARTESIAN_POINT('Ctrl Pts',(-133.701706961937,78.7351903039074,
16.7058907857003));
#101748=CARTESIAN_POINT('Ctrl Pts',(-133.594955307066,78.8777111002612,
16.724724628781));
#101749=CARTESIAN_POINT('Ctrl Pts',(-133.172392069122,77.773913077341,16.519));
#101750=CARTESIAN_POINT('Ctrl Pts',(-133.145972015103,77.8258861233741,
16.519));
#101751=CARTESIAN_POINT('Ctrl Pts',(-133.07973621877,77.9572049398711,16.519));
#101752=CARTESIAN_POINT('Ctrl Pts',(-133.017945349778,78.0818119854864,
16.519));
#101753=CARTESIAN_POINT('Ctrl Pts',(-132.985202355484,78.149357559478,16.519));
#101754=CARTESIAN_POINT('Ctrl Pts',(-132.578296648565,77.6632527522786,
16.519));
#101755=CARTESIAN_POINT('Ctrl Pts',(-132.578296648565,77.6632527522786,
16.519));
#101756=CARTESIAN_POINT('Ctrl Pts',(-132.578296648565,77.6632527522786,
16.519));
#101757=CARTESIAN_POINT('Ctrl Pts',(-132.578296648565,77.6632527522786,
16.519));
#101758=CARTESIAN_POINT('Ctrl Pts',(-132.578296648565,77.6632527522786,
16.519));
#101759=CARTESIAN_POINT('',(-132.578296648565,77.6632527522786,16.519));
#101760=CARTESIAN_POINT('',(-136.980698568824,78.6303636994951,20.6153265679065));
#101761=CARTESIAN_POINT('Ctrl Pts',(-132.578296648565,77.6632527522786,
16.519));
#101762=CARTESIAN_POINT('Ctrl Pts',(-132.737622359028,77.6929298618818,
16.519));
#101763=CARTESIAN_POINT('Ctrl Pts',(-132.898248554108,77.7236255522682,
16.528355994236));
#101764=CARTESIAN_POINT('Ctrl Pts',(-133.059028608988,77.755018970229,16.5468975600063));
#101765=CARTESIAN_POINT('Ctrl Pts',(-133.22203188077,77.7868464866696,16.5656955128167));
#101766=CARTESIAN_POINT('Ctrl Pts',(-133.385194452362,77.8193914645239,
16.5939348315748));
#101767=CARTESIAN_POINT('Ctrl Pts',(-133.547331696939,77.8523258624288,
16.6314908422889));
#101768=CARTESIAN_POINT('Ctrl Pts',(-133.707290121764,77.884817683942,16.6685421708239));
#101769=CARTESIAN_POINT('Ctrl Pts',(-133.866251719462,77.9176888411553,
16.7146617009214));
#101770=CARTESIAN_POINT('Ctrl Pts',(-134.023071759997,77.95062579833,16.7697787652133));
#101771=CARTESIAN_POINT('Ctrl Pts',(-134.135140644113,77.9741636575482,
16.8091672762085));
#101772=CARTESIAN_POINT('Ctrl Pts',(-134.246115723273,77.9977351617085,
16.8531518564239));
#101773=CARTESIAN_POINT('Ctrl Pts',(-134.355572122575,78.0212250325682,
16.901721497002));
#101774=CARTESIAN_POINT('Ctrl Pts',(-134.478497000643,78.0476053038879,
16.9562675736492));
#101775=CARTESIAN_POINT('Ctrl Pts',(-134.59957665842,78.0738980746084,17.0166339348148));
#101776=CARTESIAN_POINT('Ctrl Pts',(-134.718013729214,78.0998978874197,
17.0827253107457));
#101777=CARTESIAN_POINT('Ctrl Pts',(-134.833874360595,78.1253321092212,
17.1473789575546));
#101778=CARTESIAN_POINT('Ctrl Pts',(-134.947205314598,78.1504857485786,
17.2175109970035));
#101779=CARTESIAN_POINT('Ctrl Pts',(-135.057278062539,78.1751678387112,
17.2929861000879));
#101780=CARTESIAN_POINT('Ctrl Pts',(-135.09602209067,78.1838555803397,17.3195522535806));
#101781=CARTESIAN_POINT('Ctrl Pts',(-135.134362668399,78.1924849286572,
17.3467799730271));
#101782=CARTESIAN_POINT('Ctrl Pts',(-135.172268852457,78.2010476780949,
17.3746620415403));
#101783=CARTESIAN_POINT('Ctrl Pts',(-135.172537560885,78.201108377503,17.3748596912635));
#101784=CARTESIAN_POINT('Ctrl Pts',(-135.172806247235,78.2011690735123,
17.3750573736812));
#101785=CARTESIAN_POINT('Ctrl Pts',(-135.173074911499,78.2012297661204,
17.3752550887923));
#101786=CARTESIAN_POINT('Ctrl Pts',(-135.303823589772,78.2307665499779,
17.4714755130316));
#101787=CARTESIAN_POINT('Ctrl Pts',(-135.429342794847,78.2594978575169,
17.5754344889577));
#101788=CARTESIAN_POINT('Ctrl Pts',(-135.548985048928,78.2871830406011,
17.6861672075331));
#101789=CARTESIAN_POINT('Ctrl Pts',(-135.671140888888,78.3154498667326,
17.7992263299351));
#101790=CARTESIAN_POINT('Ctrl Pts',(-135.787171046991,78.3426264089023,
17.9193475743462));
#101791=CARTESIAN_POINT('Ctrl Pts',(-135.896362289995,78.3684535804725,
18.0455543155843));
#101792=CARTESIAN_POINT('Ctrl Pts',(-136.005398586978,78.3942441024235,
18.1715819652403));
#101793=CARTESIAN_POINT('Ctrl Pts',(-136.107616097895,78.4186893332419,
18.303678811288));
#101794=CARTESIAN_POINT('Ctrl Pts',(-136.202269379116,78.4415245294301,
18.4409086723986));
#101795=CARTESIAN_POINT('Ctrl Pts',(-136.282837009653,78.4609615486859,
18.557716928868));
#101796=CARTESIAN_POINT('Ctrl Pts',(-136.357923878527,78.4792320406648,
18.6782450716769));
#101797=CARTESIAN_POINT('Ctrl Pts',(-136.427044076736,78.4961668028718,
18.8019287321987));
#101798=CARTESIAN_POINT('Ctrl Pts',(-136.4275102886,78.4962810268939,18.8027629715581));
#101799=CARTESIAN_POINT('Ctrl Pts',(-136.427976229664,78.4963951903245,
18.8035973558591));
#101800=CARTESIAN_POINT('Ctrl Pts',(-136.428441899752,78.4965092931049,
18.8044318848934));
#101801=CARTESIAN_POINT('Ctrl Pts',(-136.509712172844,78.5164228850681,
18.9500766326232));
#101802=CARTESIAN_POINT('Ctrl Pts',(-136.58272539939,78.5344885247639,19.100132367168));
#101803=CARTESIAN_POINT('Ctrl Pts',(-136.647140175044,78.5504592752921,
19.2536717048425));
#101804=CARTESIAN_POINT('Ctrl Pts',(-136.711801892343,78.5664912515776,
19.4077996536919));
#101805=CARTESIAN_POINT('Ctrl Pts',(-136.767798846508,78.5804120337795,
19.5654372120868));
#101806=CARTESIAN_POINT('Ctrl Pts',(-136.814830979096,78.5919815661783,
19.7256210681179));
#101807=CARTESIAN_POINT('Ctrl Pts',(-136.861428089092,78.6034440864626,
19.8843233073845));
#101808=CARTESIAN_POINT('Ctrl Pts',(-136.899225308881,78.6125984721916,
20.0455241812555));
#101809=CARTESIAN_POINT('Ctrl Pts',(-136.927978037411,78.6192236891792,
20.2082736620495));
#101810=CARTESIAN_POINT('Ctrl Pts',(-136.951793444871,78.6247112463655,
20.343076353734));
#101811=CARTESIAN_POINT('Ctrl Pts',(-136.969404639506,78.6284638296445,
20.4789410369789));
#101812=CARTESIAN_POINT('Ctrl Pts',(-136.980698568824,78.630363699495,20.6153265679065));
#101813=CARTESIAN_POINT('',(-135.531113569979,81.0160614644563,20.6153265690096));
#101814=CARTESIAN_POINT('Ctrl Pts',(-135.531113568849,81.0160614629576,
20.6153265691672));
#101815=CARTESIAN_POINT('Ctrl Pts',(-135.51847479745,81.0110749070826,20.4773210992071));
#101816=CARTESIAN_POINT('Ctrl Pts',(-135.501973801163,81.0009630056703,
20.3398547052645));
#101817=CARTESIAN_POINT('Ctrl Pts',(-135.461660830408,80.9708515788582,
20.069333229278));
#101818=CARTESIAN_POINT('Ctrl Pts',(-135.437968217264,80.9510104512849,
19.9362430653793));
#101819=CARTESIAN_POINT('Ctrl Pts',(-135.383342811245,80.9017198736242,
19.673371996903));
#101820=CARTESIAN_POINT('Ctrl Pts',(-135.352410243664,80.8722707225104,
19.5435913192295));
#101821=CARTESIAN_POINT('Ctrl Pts',(-135.283517400782,80.8040460766318,
19.2884239237497));
#101822=CARTESIAN_POINT('Ctrl Pts',(-135.245557350786,80.7652708808557,
19.1630374048616));
#101823=CARTESIAN_POINT('Ctrl Pts',(-135.16288070276,80.6787540056837,18.9177061939463));
#101824=CARTESIAN_POINT('Ctrl Pts',(-135.118164328952,80.6310126238411,
18.7977616746859));
#101825=CARTESIAN_POINT('Ctrl Pts',(-135.022302608476,80.5269981024457,
18.5643167569353));
#101826=CARTESIAN_POINT('Ctrl Pts',(-134.971157484053,80.4707252578229,
18.4508165069777));
#101827=CARTESIAN_POINT('Ctrl Pts',(-134.86281951109,80.3501537640069,18.2312084905981));
#101828=CARTESIAN_POINT('Ctrl Pts',(-134.80562688212,80.2858554061938,18.1251008504305));
#101829=CARTESIAN_POINT('Ctrl Pts',(-134.685625633642,80.1498058347695,
17.921164578109));
#101830=CARTESIAN_POINT('Ctrl Pts',(-134.622817230524,80.0780549083183,
17.8233360518836));
#101831=CARTESIAN_POINT('Ctrl Pts',(-134.490088738234,79.9254656252427,
17.6339583545653));
#101832=CARTESIAN_POINT('Ctrl Pts',(-134.420011250977,79.8444183943029,
17.5426882986079));
#101833=CARTESIAN_POINT('Ctrl Pts',(-134.277091324992,79.6783057839002,
17.3731231903401));
#101834=CARTESIAN_POINT('Ctrl Pts',(-134.204389647438,79.5934272008247,
17.2945270631386));
#101835=CARTESIAN_POINT('Ctrl Pts',(-134.054949369604,79.4183123483528,
17.1478551395813));
#101836=CARTESIAN_POINT('Ctrl Pts',(-133.978211107982,79.3280765283703,
17.0797790525508));
#101837=CARTESIAN_POINT('Ctrl Pts',(-133.82129263879,79.143036838833,16.9547145966048));
#101838=CARTESIAN_POINT('Ctrl Pts',(-133.74111272989,79.0482333656252,16.897725959401));
#101839=CARTESIAN_POINT('Ctrl Pts',(-133.577934509479,78.8548859154538,
16.7953112770151));
#101840=CARTESIAN_POINT('Ctrl Pts',(-133.494936462144,78.7563422890652,
16.7498849949996));
#101841=CARTESIAN_POINT('Ctrl Pts',(-133.326760390642,78.5563630005998,
16.6709694761055));
#101842=CARTESIAN_POINT('Ctrl Pts',(-133.241582382447,78.4549273597189,
16.6374812494544));
#101843=CARTESIAN_POINT('Ctrl Pts',(-133.069724157255,78.250061757316,16.5827286707495));
#101844=CARTESIAN_POINT('Ctrl Pts',(-132.98304423463,78.1466321864394,16.5614635156083));
#101845=CARTESIAN_POINT('Ctrl Pts',(-132.808853205598,77.9386701748323,
16.5313310125253));
#101846=CARTESIAN_POINT('Ctrl Pts',(-132.721342278673,77.8341379722803,
16.5224638583254));
#101847=CARTESIAN_POINT('Ctrl Pts',(-132.615273564299,77.7074267616028,
16.5192776644446));
#101848=CARTESIAN_POINT('Ctrl Pts',(-132.596785106452,77.6853397569673,
16.519));
#101849=CARTESIAN_POINT('Ctrl Pts',(-132.578296648565,77.6632527522786,
16.519));
#101850=CARTESIAN_POINT('Ctrl Pts',(-135.531113573367,81.0160614689528,
20.6153265685368));
#101851=CARTESIAN_POINT('Ctrl Pts',(-135.936546356235,80.7105459533785,
20.6153265685368));
#101852=CARTESIAN_POINT('Ctrl Pts',(-136.602164161888,79.9365768144726,
20.615326568107));
#101853=CARTESIAN_POINT('Ctrl Pts',(-136.917666957459,79.0050601890172,
20.6153265679065));
#101854=CARTESIAN_POINT('Ctrl Pts',(-136.980698568824,78.6303636994951,
20.6153265679065));
#101855=CARTESIAN_POINT('Origin',(71.443206424653,-98.5745907755212,20.9894));
#101856=CARTESIAN_POINT('',(133.612586238306,-97.0636855536276,20.6153265691672));
#101857=CARTESIAN_POINT('',(132.578296648565,-92.6879511263904,16.519));
#101858=CARTESIAN_POINT('Ctrl Pts',(133.612586238306,-97.0636855536277,
20.6153265691672));
#101859=CARTESIAN_POINT('Ctrl Pts',(133.598822944458,-97.0533685664244,
20.4773210992072));
#101860=CARTESIAN_POINT('Ctrl Pts',(133.584444548233,-97.0366634967992,
20.3398547052645));
#101861=CARTESIAN_POINT('Ctrl Pts',(133.554708474334,-96.9909943151877,
20.0693332292781));
#101862=CARTESIAN_POINT('Ctrl Pts',(133.53936980628,-96.9622276256704,19.9362430653793));
#101863=CARTESIAN_POINT('Ctrl Pts',(133.507539669486,-96.8927188086608,
19.673371996903));
#101864=CARTESIAN_POINT('Ctrl Pts',(133.491048236625,-96.8519770538005,
19.5435913192295));
#101865=CARTESIAN_POINT('Ctrl Pts',(133.456946389828,-96.7588695497973,
19.2884239237497));
#101866=CARTESIAN_POINT('Ctrl Pts',(133.439336011774,-96.7065041733052,
19.1630374048616));
#101867=CARTESIAN_POINT('Ctrl Pts',(133.403039440875,-96.5905979385674,
18.9177061939463));
#101868=CARTESIAN_POINT('Ctrl Pts',(133.38435328374,-96.5270574511835,18.7977616746858));
#101869=CARTESIAN_POINT('Ctrl Pts',(133.345957305761,-96.3893428178579,
18.5643167569352));
#101870=CARTESIAN_POINT('Ctrl Pts',(133.326247520313,-96.3151690395085,
18.4508165069777));
#101871=CARTESIAN_POINT('Ctrl Pts',(133.285864984911,-96.1568184230081,
18.231208490598));
#101872=CARTESIAN_POINT('Ctrl Pts',(133.265192269925,-96.072641948025,18.1251008504305));
#101873=CARTESIAN_POINT('Ctrl Pts',(133.222952614926,-95.8950000384338,
17.921164578109));
#101874=CARTESIAN_POINT('Ctrl Pts',(133.201385709375,-95.8015349617335,
17.8233360518835));
#101875=CARTESIAN_POINT('Ctrl Pts',(133.156770233566,-95.603156650617,17.6339583545653));
#101876=CARTESIAN_POINT('Ctrl Pts',(133.133696595907,-95.497983081296,17.5426882986078));
#101877=CARTESIAN_POINT('Ctrl Pts',(133.08745686214,-95.2827492817576,17.3731231903401));
#101878=CARTESIAN_POINT('Ctrl Pts',(133.064313183817,-95.1729218691543,
17.2945270631385));
#101879=CARTESIAN_POINT('Ctrl Pts',(133.017383409617,-94.946589555819,17.1478551395813));
#101880=CARTESIAN_POINT('Ctrl Pts',(132.993597367675,-94.8300852152238,
17.0797790525508));
#101881=CARTESIAN_POINT('Ctrl Pts',(132.945477547255,-94.5913831998932,
16.9547145966048));
#101882=CARTESIAN_POINT('Ctrl Pts',(132.921143816343,-94.4691860191532,
16.8977259594009));
#101883=CARTESIAN_POINT('Ctrl Pts',(132.872027848577,-94.2201297262978,
16.7953112770151));
#101884=CARTESIAN_POINT('Ctrl Pts',(132.847245653795,-94.0932710511288,
16.7498849949996));
#101885=CARTESIAN_POINT('Ctrl Pts',(132.79733319,-93.8359488409633,16.6709694761056));
#101886=CARTESIAN_POINT('Ctrl Pts',(132.772202923532,-93.7054853323847,
16.6374812494545));
#101887=CARTESIAN_POINT('Ctrl Pts',(132.721703966863,-93.4420729378368,
16.5827286707496));
#101888=CARTESIAN_POINT('Ctrl Pts',(132.696335323545,-93.3091245387567,
16.5614635156084));
#101889=CARTESIAN_POINT('Ctrl Pts',(132.645465513791,-93.0418531039056,
16.5313310125254));
#101890=CARTESIAN_POINT('Ctrl Pts',(132.619964375938,-92.9075303649935,
16.5224638583254));
#101891=CARTESIAN_POINT('Ctrl Pts',(132.589067013906,-92.7447123458806,
16.5192776644446));
#101892=CARTESIAN_POINT('Ctrl Pts',(132.583681831239,-92.7163317361686,
16.519));
#101893=CARTESIAN_POINT('Ctrl Pts',(132.578296648565,-92.6879511263904,
16.519));
#101894=CARTESIAN_POINT('',(78.8313850415415,-97.8631900885877,16.519));
#101895=CARTESIAN_POINT('',(71.443206424653,-98.5745907755212,16.519));
#101896=CARTESIAN_POINT('',(79.2583511930365,-102.297403111642,20.6153265691672));
#101897=CARTESIAN_POINT('Origin',(78.8313850415415,-97.8631900885877,20.9894));
#101898=CARTESIAN_POINT('',(71.870172576148,-103.008803798575,20.6153265691672));
#101899=CARTESIAN_POINT('Origin',(70.7488759905115,-13.9231241898266,20.9894));
#101900=CARTESIAN_POINT('',(70.7488759905115,-98.2514208383913,16.519));
#101901=CARTESIAN_POINT('',(70.7488759905115,-102.70614251638,20.6153265691672));
#101902=CARTESIAN_POINT('Origin',(70.7488759905115,-98.2514208383913,20.9894));
#101903=CARTESIAN_POINT('Origin',(70.7488759905115,-13.9231241898266,20.6153265691672));
#101904=CARTESIAN_POINT('Origin',(70.7488759905115,-13.9231241898266,16.519));
#101905=CARTESIAN_POINT('Origin',(35.3744379952557,-98.2514208383913,20.9894));
#101906=CARTESIAN_POINT('',(-70.7488759905116,-98.2514208383913,16.519));
#101907=CARTESIAN_POINT('',(-70.7488759905116,-102.70614251638,20.6153265691672));
#101908=CARTESIAN_POINT('Origin',(-70.7488759905116,-98.2514208383913,20.9894));
#101909=CARTESIAN_POINT('',(35.3744379952557,-102.70614251638,20.6153265691672));
#101910=CARTESIAN_POINT('',(35.3744379952557,-98.2514208383913,16.519));
#101911=CARTESIAN_POINT('Origin',(-70.7488759905116,-13.9231241898266,20.9894));
#101912=CARTESIAN_POINT('',(-78.8313850415417,-97.8631900885876,16.519));
#101913=CARTESIAN_POINT('',(-79.2583511930367,-102.297403111642,20.6153265691672));
#101914=CARTESIAN_POINT('Origin',(-78.8313850415417,-97.8631900885876,20.9894));
#101915=CARTESIAN_POINT('Origin',(-70.7488759905116,-13.9231241898266,20.6153265691672));
#101916=CARTESIAN_POINT('Origin',(-70.7488759905116,-13.9231241898266,16.519));
#101917=CARTESIAN_POINT('Origin',(-44.2660889020182,-101.191449554528,20.9894));
#101918=CARTESIAN_POINT('',(-132.578296648565,-92.6879511263904,16.519));
#101919=CARTESIAN_POINT('',(-133.612586238306,-97.0636855536276,20.6153265691672));
#101920=CARTESIAN_POINT('Ctrl Pts',(-132.578296648565,-92.6879511263904,
16.519));
#101921=CARTESIAN_POINT('Ctrl Pts',(-132.604223011369,-92.8245864144135,
16.519));
#101922=CARTESIAN_POINT('Ctrl Pts',(-132.630149357674,-92.9612215310897,
16.525440229102));
#101923=CARTESIAN_POINT('Ctrl Pts',(-132.68148006489,-93.2311595544835,
16.5509431550708));
#101924=CARTESIAN_POINT('Ctrl Pts',(-132.70688618577,-93.364480739189,16.569805276388));
#101925=CARTESIAN_POINT('Ctrl Pts',(-132.757478550398,-93.6288427423557,
16.619795033492));
#101926=CARTESIAN_POINT('Ctrl Pts',(-132.782664769472,-93.7598833045686,
16.6509223152234));
#101927=CARTESIAN_POINT('Ctrl Pts',(-132.832710919884,-94.0185787327857,
16.725181329633));
#101928=CARTESIAN_POINT('Ctrl Pts',(-132.857570829221,-94.1462333702993,
16.7683127058951));
#101929=CARTESIAN_POINT('Ctrl Pts',(-132.906860685399,-94.3970800320354,
16.86621858791));
#101930=CARTESIAN_POINT('Ctrl Pts',(-132.931290612751,-94.5202718538566,
16.9209927368491));
#101931=CARTESIAN_POINT('Ctrl Pts',(-132.979620431034,-94.7611533632701,
17.041725615834));
#101932=CARTESIAN_POINT('Ctrl Pts',(-133.003520304816,-94.8788428727726,
17.1076839903115));
#101933=CARTESIAN_POINT('Ctrl Pts',(-133.050694377685,-95.107726302646,
17.2502333857789));
#101934=CARTESIAN_POINT('Ctrl Pts',(-133.073968561787,-95.2189200673952,
17.3268240537656));
#101935=CARTESIAN_POINT('Ctrl Pts',(-133.119800850374,-95.4338729033597,
17.4899973337464));
#101936=CARTESIAN_POINT('Ctrl Pts',(-133.142358941858,-95.537631839555,
17.5765795963023));
#101937=CARTESIAN_POINT('Ctrl Pts',(-133.187343766248,-95.739845982338,
17.7617665647365));
#101938=CARTESIAN_POINT('Ctrl Pts',(-133.209745938562,-95.8380461174338,
17.8606552480919));
#101939=CARTESIAN_POINT('Ctrl Pts',(-133.252975527812,-96.0220183708912,
18.0643742701677));
#101940=CARTESIAN_POINT('Ctrl Pts',(-133.273829824421,-96.1080696453282,
18.1689463414738));
#101941=CARTESIAN_POINT('Ctrl Pts',(-133.314586880441,-96.2702958293022,
18.385655594954));
#101942=CARTESIAN_POINT('Ctrl Pts',(-133.334489663102,-96.3464709802899,
18.4977921920514));
#101943=CARTESIAN_POINT('Ctrl Pts',(-133.373281652244,-96.4882997639081,
18.7286927444477));
#101944=CARTESIAN_POINT('Ctrl Pts',(-133.39217088037,-96.5539536213189,
18.8474561827573));
#101945=CARTESIAN_POINT('Ctrl Pts',(-133.42888217665,-96.674182475139,19.0906176227581));
#101946=CARTESIAN_POINT('Ctrl Pts',(-133.446704263903,-96.728757669902,
19.2150151672036));
#101947=CARTESIAN_POINT('Ctrl Pts',(-133.481238338781,-96.8263692047111,
19.4684180459429));
#101948=CARTESIAN_POINT('Ctrl Pts',(-133.497950229706,-96.8694045404968,
19.5974234383233));
#101949=CARTESIAN_POINT('Ctrl Pts',(-133.530225656024,-96.9435583361474,
19.8589451210718));
#101950=CARTESIAN_POINT('Ctrl Pts',(-133.545789264196,-96.974677551857,
19.9914608568136));
#101951=CARTESIAN_POINT('Ctrl Pts',(-133.575743605948,-97.024733546388,
20.2589059165841));
#101952=CARTESIAN_POINT('Ctrl Pts',(-133.590134318632,-97.0436701081954,
20.3938349596386));
#101953=CARTESIAN_POINT('Ctrl Pts',(-133.606842152196,-97.0591242397907,
20.5580193811714));
#101954=CARTESIAN_POINT('Ctrl Pts',(-133.609727455062,-97.0615426051102,
20.5866613579552));
#101955=CARTESIAN_POINT('Ctrl Pts',(-133.612586238306,-97.0636855536277,
20.6153265691672));
#101956=CARTESIAN_POINT('',(-44.6930550535132,-105.625662577582,20.6153265691672));
#101957=CARTESIAN_POINT('',(-44.2660889020182,-101.191449554528,16.519));
#101958=CARTESIAN_POINT('Origin',(132.578296648565,37.115291178909,20.9894));
#101959=CARTESIAN_POINT('',(137.033018326554,-93.2980834930228,20.6153265691672));
#101960=CARTESIAN_POINT('Ctrl Pts',(132.578296648565,-92.6879511263904,
16.519));
#101961=CARTESIAN_POINT('Ctrl Pts',(132.716787826579,-92.7006622173619,
16.519));
#101962=CARTESIAN_POINT('Ctrl Pts',(132.855278832453,-92.7133733083334,
16.525440229102));
#101963=CARTESIAN_POINT('Ctrl Pts',(133.128893944995,-92.738595286169,16.5509431550708));
#101964=CARTESIAN_POINT('Ctrl Pts',(133.264036414187,-92.751106173033,16.569805276388));
#101965=CARTESIAN_POINT('Ctrl Pts',(133.532030410391,-92.7761276453189,
16.619795033492));
#101966=CARTESIAN_POINT('Ctrl Pts',(133.66488167997,-92.7886382307406,16.6509223152234));
#101967=CARTESIAN_POINT('Ctrl Pts',(133.927182836699,-92.8136591206129,
16.725181329633));
#101968=CARTESIAN_POINT('Ctrl Pts',(134.056632494302,-92.8261694250635,
16.7683127058951));
#101969=CARTESIAN_POINT('Ctrl Pts',(134.311048531125,-92.8511897734598,
16.86621858791));
#101970=CARTESIAN_POINT('Ctrl Pts',(134.436014707006,-92.8636998174055,
16.9209927368491));
#101971=CARTESIAN_POINT('Ctrl Pts',(134.680419453536,-92.8887196652538,
17.0417256158341));
#101972=CARTESIAN_POINT('Ctrl Pts',(134.79985784527,-92.9012294691564,17.1076839903115));
#101973=CARTESIAN_POINT('Ctrl Pts',(135.032208975749,-92.9262488573762,
17.2502333857789));
#101974=CARTESIAN_POINT('Ctrl Pts',(135.145121558152,-92.9387584416933,
17.3268240537656));
#101975=CARTESIAN_POINT('Ctrl Pts',(135.363477624089,-92.9637774111959,
17.4899973337466));
#101976=CARTESIAN_POINT('Ctrl Pts',(135.468920971978,-92.9762867963814,
17.5765795963025));
#101977=CARTESIAN_POINT('Ctrl Pts',(135.674515765306,-93.0016831528776,
17.7617665647367));
#101978=CARTESIAN_POINT('Ctrl Pts',(135.774410959523,-93.0145701241883,
17.8606552480921));
#101979=CARTESIAN_POINT('Ctrl Pts',(135.961679613732,-93.0399677339094,
18.064374270168));
#101980=CARTESIAN_POINT('Ctrl Pts',(136.049333520923,-93.05247837232,18.1689463414741));
#101981=CARTESIAN_POINT('Ctrl Pts',(136.214719238431,-93.0774991002578,
18.3856555949543));
#101982=CARTESIAN_POINT('Ctrl Pts',(136.292451291316,-93.0900091897851,
18.4977921920516));
#101983=CARTESIAN_POINT('Ctrl Pts',(136.43734517074,-93.1150289018098,18.7286927444479));
#101984=CARTESIAN_POINT('Ctrl Pts',(136.504507223099,-93.1275385243071,
18.8474561827573));
#101985=CARTESIAN_POINT('Ctrl Pts',(136.627701188943,-93.1525573840923,
19.0906176227583));
#101986=CARTESIAN_POINT('Ctrl Pts',(136.6837333017,-93.1650666213802,19.215015167204));
#101987=CARTESIAN_POINT('Ctrl Pts',(136.78420539676,-93.1900860572189,19.4684180459434));
#101988=CARTESIAN_POINT('Ctrl Pts',(136.828644370158,-93.2025962557697,
19.5974234383237));
#101989=CARTESIAN_POINT('Ctrl Pts',(136.905550238966,-93.2276157660807,
19.8589451210722));
#101990=CARTESIAN_POINT('Ctrl Pts',(136.938017893717,-93.2401250778408,
19.991460856814));
#101991=CARTESIAN_POINT('Ctrl Pts',(136.990714436805,-93.2651438612816,
20.2589059165845));
#101992=CARTESIAN_POINT('Ctrl Pts',(137.010943107125,-93.2776533329622,
20.393834959639));
#101993=CARTESIAN_POINT('Ctrl Pts',(137.027927465845,-93.2928030341027,
20.5580193811717));
#101994=CARTESIAN_POINT('Ctrl Pts',(137.030611241515,-93.2954432635628,
20.5866613579553));
#101995=CARTESIAN_POINT('Ctrl Pts',(137.033018326554,-93.2980834930228,
20.6153265691672));
#101996=CARTESIAN_POINT('',(137.033018326554,37.115291178909,20.6153265691672));
#101997=CARTESIAN_POINT('',(132.578296648565,37.115291178909,16.519));
#101998=CARTESIAN_POINT('Origin',(-110.004206402556,94.6740498845448,20.9894));
#101999=CARTESIAN_POINT('',(-119.099887822357,87.8199623122089,16.519));
#102000=CARTESIAN_POINT('',(-110.004206402556,94.6740498845448,16.519));
#102001=CARTESIAN_POINT('',(-121.780806252132,91.3776612316283,20.6153265691672));
#102002=CARTESIAN_POINT('Origin',(-119.099887822357,87.8199623122089,20.9894));
#102003=CARTESIAN_POINT('',(-112.68512483233,98.2317488039643,20.6153265691672));
#102004=CARTESIAN_POINT('Origin',(-110.476903643071,76.3768758101735,20.9894));
#102005=CARTESIAN_POINT('',(-110.476903643071,90.7051724587381,16.519));
#102006=CARTESIAN_POINT('',(-110.476903643071,95.1598941367271,20.6153265691672));
#102007=CARTESIAN_POINT('Origin',(-110.476903643071,90.7051724587381,20.9894));
#102008=CARTESIAN_POINT('Origin',(-110.476903643071,76.3768758101735,20.6153265691672));
#102009=CARTESIAN_POINT('Origin',(-110.476903643071,76.3768758101735,16.519));
#102010=CARTESIAN_POINT('Origin',(-55.2384518215357,90.7051724587381,20.9894));
#102011=CARTESIAN_POINT('',(110.476903643071,90.7051724587381,16.519));
#102012=CARTESIAN_POINT('',(110.476903643071,95.1598941367271,20.6153265691672));
#102013=CARTESIAN_POINT('Origin',(110.476903643071,90.7051724587381,20.9894));
#102014=CARTESIAN_POINT('',(-55.2384518215357,95.1598941367271,20.6153265691672));
#102015=CARTESIAN_POINT('',(-55.2384518215357,90.7051724587381,16.519));
#102016=CARTESIAN_POINT('Origin',(110.476903643071,76.3768758101735,20.9894));
#102017=CARTESIAN_POINT('',(119.099887822357,87.8199623122088,16.519));
#102018=CARTESIAN_POINT('',(121.780806252132,91.3776612316283,20.6153265691672));
#102019=CARTESIAN_POINT('Origin',(119.099887822357,87.8199623122088,20.9894));
#102020=CARTESIAN_POINT('Origin',(110.476903643071,76.3768758101735,20.6153265691672));
#102021=CARTESIAN_POINT('Origin',(110.476903643071,76.3768758101735,16.519));
#102022=CARTESIAN_POINT('Origin',(103.129052744197,99.8548497688802,20.9894));
#102023=CARTESIAN_POINT('',(135.531113569979,81.0160614644565,20.6153265690096));
#102024=CARTESIAN_POINT('Ctrl Pts',(132.578296648565,77.6632527522786,16.519));
#102025=CARTESIAN_POINT('Ctrl Pts',(132.667307271953,77.7695881788535,16.519));
#102026=CARTESIAN_POINT('Ctrl Pts',(132.756317791746,77.8759234679518,16.525440229102));
#102027=CARTESIAN_POINT('Ctrl Pts',(132.932223362142,78.0859723519677,16.5509431550708));
#102028=CARTESIAN_POINT('Ctrl Pts',(133.019129463589,78.1897006118501,16.569805276388));
#102029=CARTESIAN_POINT('Ctrl Pts',(133.191562808728,78.3953276050669,16.619795033492));
#102030=CARTESIAN_POINT('Ctrl Pts',(133.277089897493,78.4972261328058,16.6509223152234));
#102031=CARTESIAN_POINT('Ctrl Pts',(133.446096946766,78.6983068178466,16.725181329633));
#102032=CARTESIAN_POINT('Ctrl Pts',(133.529576769129,78.7974887918238,16.7683127058951));
#102033=CARTESIAN_POINT('Ctrl Pts',(133.69383819348,78.9922723219404,16.86621858791));
#102034=CARTESIAN_POINT('Ctrl Pts',(133.774619673096,79.0878737156874,16.9209927368491));
#102035=CARTESIAN_POINT('Ctrl Pts',(133.932855929484,79.2746620419653,17.041725615834));
#102036=CARTESIAN_POINT('Ctrl Pts',(134.010310598583,79.3658488316097,17.1076839903115));
#102037=CARTESIAN_POINT('Ctrl Pts',(134.161292602921,79.5430108664341,17.2502333857789));
#102038=CARTESIAN_POINT('Ctrl Pts',(134.23481984407,79.6289859867543,17.3268240537657));
#102039=CARTESIAN_POINT('Ctrl Pts',(134.37737922172,79.7949712066806,17.4899973337466));
#102040=CARTESIAN_POINT('Ctrl Pts',(134.446411276587,79.8749811979561,17.5765795963025));
#102041=CARTESIAN_POINT('Ctrl Pts',(134.58145890685,80.0306480810712,17.7617665647368));
#102042=CARTESIAN_POINT('Ctrl Pts',(134.647320266412,80.1061003215857,17.8606552480921));
#102043=CARTESIAN_POINT('Ctrl Pts',(134.771339509323,80.2471308783898,18.064374270168));
#102044=CARTESIAN_POINT('Ctrl Pts',(134.82966617001,80.312933169771,18.1689463414741));
#102045=CARTESIAN_POINT('Ctrl Pts',(134.94034797982,80.4366137979576,18.3856555949544));
#102046=CARTESIAN_POINT('Ctrl Pts',(134.992703274924,80.4944923284861,18.4977921920517));
#102047=CARTESIAN_POINT('Ctrl Pts',(135.091052335993,80.6018077882689,18.728692744448));
#102048=CARTESIAN_POINT('Ctrl Pts',(135.137046237859,80.6512448978711,18.8474561827575));
#102049=CARTESIAN_POINT('Ctrl Pts',(135.222335585144,80.7412303222975,19.0906176227583));
#102050=CARTESIAN_POINT('Ctrl Pts',(135.261631150487,80.7817787962667,19.215015167204));
#102051=CARTESIAN_POINT('Ctrl Pts',(135.333246391291,80.8536175343838,19.4684180459433));
#102052=CARTESIAN_POINT('Ctrl Pts',(135.365565459578,80.8849069927842,19.5974234383237));
#102053=CARTESIAN_POINT('Ctrl Pts',(135.422998224573,80.9379248807702,19.8589451210722));
#102054=CARTESIAN_POINT('Ctrl Pts',(135.448112378263,80.9596539167922,19.991460856814));
#102055=CARTESIAN_POINT('Ctrl Pts',(135.490975283418,80.993337621676,20.2589059165846));
#102056=CARTESIAN_POINT('Ctrl Pts',(135.508723903676,81.0052921164211,20.3938349596391));
#102057=CARTESIAN_POINT('Ctrl Pts',(135.525696636447,81.0137689660844,20.5580193811718));
#102058=CARTESIAN_POINT('Ctrl Pts',(135.528488360937,81.0150257020025,20.5866613579553));
#102059=CARTESIAN_POINT('Ctrl Pts',(135.531113568849,81.0160614629576,20.6153265691672));
#102060=CARTESIAN_POINT('',(105.809971173972,103.4125486883,20.6153265691672));
#102061=CARTESIAN_POINT('',(103.129052744197,99.8548497688802,16.519));
#102062=CARTESIAN_POINT('Origin',(-132.578296648565,-48.5356038414247,20.9894));
#102063=CARTESIAN_POINT('',(-137.033018326554,-93.2980834930228,20.6153265691672));
#102064=CARTESIAN_POINT('Ctrl Pts',(-137.033018326554,-93.2980834930228,
20.6153265691672));
#102065=CARTESIAN_POINT('Ctrl Pts',(-137.021429683457,-93.2853724020513,
20.4773210992072));
#102066=CARTESIAN_POINT('Ctrl Pts',(-137.003423412452,-93.2726613110798,
20.3398547052645));
#102067=CARTESIAN_POINT('Ctrl Pts',(-136.955114406314,-93.2474393332442,
20.0693332292781));
#102068=CARTESIAN_POINT('Ctrl Pts',(-136.925010006746,-93.2349284463802,
19.9362430653794));
#102069=CARTESIAN_POINT('Ctrl Pts',(-136.852770411128,-93.2099069740943,
19.673371996903));
#102070=CARTESIAN_POINT('Ctrl Pts',(-136.810635589433,-93.1973963886726,
19.5435913192296));
#102071=CARTESIAN_POINT('Ctrl Pts',(-136.71468821674,-93.1723754988002,
19.2884239237497));
#102072=CARTESIAN_POINT('Ctrl Pts',(-136.660876040117,-93.1598651943496,
19.1630374048616));
#102073=CARTESIAN_POINT('Ctrl Pts',(-136.54202454254,-93.1348448459533,
18.9177061939463));
#102074=CARTESIAN_POINT('Ctrl Pts',(-136.476985594163,-93.1223348020076,
18.7977616746858));
#102075=CARTESIAN_POINT('Ctrl Pts',(-136.336224880289,-93.0973149541593,
18.5643167569352));
#102076=CARTESIAN_POINT('Ctrl Pts',(-136.260503484083,-93.0848051502568,
18.4508165069777));
#102077=CARTESIAN_POINT('Ctrl Pts',(-136.099011387915,-93.059785762037,
18.231208490598));
#102078=CARTESIAN_POINT('Ctrl Pts',(-136.0132410528,-93.0472761777199,18.1251008504305));
#102079=CARTESIAN_POINT('Ctrl Pts',(-135.832368479803,-93.0222572082173,
17.9211645781089));
#102080=CARTESIAN_POINT('Ctrl Pts',(-135.737266601483,-93.0097478230317,
17.8233360518835));
#102081=CARTESIAN_POINT('Ctrl Pts',(-135.535525380906,-92.9843514665356,
17.6339583545652));
#102082=CARTESIAN_POINT('Ctrl Pts',(-135.428624499671,-92.9714644952249,
17.5426882986078));
#102083=CARTESIAN_POINT('Ctrl Pts',(-135.209949711771,-92.9460668855037,
17.37312319034));
#102084=CARTESIAN_POINT('Ctrl Pts',(-135.098409699524,-92.9335562470932,
17.2945270631385));
#102085=CARTESIAN_POINT('Ctrl Pts',(-134.868621355739,-92.9085355191554,
17.1478551395812));
#102086=CARTESIAN_POINT('Ctrl Pts',(-134.750373586927,-92.8960254296281,
17.0797790525507));
#102087=CARTESIAN_POINT('Ctrl Pts',(-134.508158427925,-92.8710057176034,
16.9547145966048));
#102088=CARTESIAN_POINT('Ctrl Pts',(-134.384191534015,-92.8584960951061,
16.8977259594009));
#102089=CARTESIAN_POINT('Ctrl Pts',(-134.131574290036,-92.8334772353209,
16.7953112770151));
#102090=CARTESIAN_POINT('Ctrl Pts',(-134.002924378935,-92.820967998033,
16.7498849949995));
#102091=CARTESIAN_POINT('Ctrl Pts',(-133.742002931528,-92.7959485621943,
16.6709694761055));
#102092=CARTESIAN_POINT('Ctrl Pts',(-133.609731421762,-92.7834383636434,
16.6374812494544));
#102093=CARTESIAN_POINT('Ctrl Pts',(-133.342691615123,-92.7584188533325,
16.5827286707495));
#102094=CARTESIAN_POINT('Ctrl Pts',(-133.20792380739,-92.7459095415723,
16.5614635156083));
#102095=CARTESIAN_POINT('Ctrl Pts',(-132.937007182011,-92.7208907581316,
16.5313310125254));
#102096=CARTESIAN_POINT('Ctrl Pts',(-132.800858662596,-92.708381286451,
16.5224638583254));
#102097=CARTESIAN_POINT('Ctrl Pts',(-132.635828844431,-92.6932315853104,
16.5192776644446));
#102098=CARTESIAN_POINT('Ctrl Pts',(-132.607062746531,-92.6905913558504,
16.519));
#102099=CARTESIAN_POINT('Ctrl Pts',(-132.578296648565,-92.6879511263904,
16.519));
#102100=CARTESIAN_POINT('',(-132.578296648565,-48.5356038414247,16.519));
#102101=CARTESIAN_POINT('',(-137.033018328431,78.0037065476446,20.6153265690096));
#102102=CARTESIAN_POINT('Ctrl Pts',(-132.578296648565,77.6632527522786,
16.519));
#102103=CARTESIAN_POINT('Ctrl Pts',(-132.716787826579,77.670345539682,16.519));
#102104=CARTESIAN_POINT('Ctrl Pts',(-132.855278832453,77.6774383270855,
16.525440229102));
#102105=CARTESIAN_POINT('Ctrl Pts',(-133.128893944995,77.6915121880218,
16.5509431550708));
#102106=CARTESIAN_POINT('Ctrl Pts',(-133.264036414187,77.6984932615547,
16.569805276388));
#102107=CARTESIAN_POINT('Ctrl Pts',(-133.532030410391,77.7124552404158,
16.619795033492));
#102108=CARTESIAN_POINT('Ctrl Pts',(-133.66488167997,77.7194361457439,16.6509223152234));
#102109=CARTESIAN_POINT('Ctrl Pts',(-133.927182836699,77.7333977996183,
16.725181329633));
#102110=CARTESIAN_POINT('Ctrl Pts',(-134.056632494302,77.7403785481645,
16.7683127058951));
#102111=CARTESIAN_POINT('Ctrl Pts',(-134.311048531125,77.7543398998953,
16.8662185879099));
#102112=CARTESIAN_POINT('Ctrl Pts',(-134.436014707006,77.7613205030799,
16.9209927368491));
#102113=CARTESIAN_POINT('Ctrl Pts',(-134.680419453536,77.7752815755049,
17.041725615834));
#102114=CARTESIAN_POINT('Ctrl Pts',(-134.79985784527,77.7822620447455,17.1076839903114));
#102115=CARTESIAN_POINT('Ctrl Pts',(-135.032208975749,77.7962228606978,
17.2502333857788));
#102116=CARTESIAN_POINT('Ctrl Pts',(-135.145121558152,77.8032032074097,
17.3268240537655));
#102117=CARTESIAN_POINT('Ctrl Pts',(-135.363477624089,77.817163789718,17.4899973337464));
#102118=CARTESIAN_POINT('Ctrl Pts',(-135.468920971978,77.8241440253144,
17.5765795963023));
#102119=CARTESIAN_POINT('Ctrl Pts',(-135.674515765306,77.8383151895248,
17.7617665647365));
#102120=CARTESIAN_POINT('Ctrl Pts',(-135.774410959523,77.8455061181386,
17.8606552480919));
#102121=CARTESIAN_POINT('Ctrl Pts',(-135.961679613732,77.8596779816484,
18.0643742701678));
#102122=CARTESIAN_POINT('Ctrl Pts',(-136.049333520923,77.8666589165443,
18.1689463414739));
#102123=CARTESIAN_POINT('Ctrl Pts',(-136.214719238431,77.8806204800592,
18.3856555949541));
#102124=CARTESIAN_POINT('Ctrl Pts',(-136.292451291316,77.8876011086783,
18.4977921920514));
#102125=CARTESIAN_POINT('Ctrl Pts',(-136.43734517074,77.9015621053138,18.7286927444477));
#102126=CARTESIAN_POINT('Ctrl Pts',(-136.504507223099,77.9085424733302,
18.8474561827572));
#102127=CARTESIAN_POINT('Ctrl Pts',(-136.627701188943,77.9225029944162,
19.090617622758));
#102128=CARTESIAN_POINT('Ctrl Pts',(-136.6837333017,77.9294831474857,19.2150151672035));
#102129=CARTESIAN_POINT('Ctrl Pts',(-136.78420539676,77.9434439900095,19.4684180459428));
#102130=CARTESIAN_POINT('Ctrl Pts',(-136.828644370158,77.9504246794637,
19.5974234383232));
#102131=CARTESIAN_POINT('Ctrl Pts',(-136.905550238966,77.9643855635429,
19.8589451210716));
#102132=CARTESIAN_POINT('Ctrl Pts',(-136.938017893717,77.971365758168,19.9914608568134));
#102133=CARTESIAN_POINT('Ctrl Pts',(-136.990714436805,77.9853262366538,
20.2589059165839));
#102134=CARTESIAN_POINT('Ctrl Pts',(-137.010943107125,77.9923065205145,
20.3938349596384));
#102135=CARTESIAN_POINT('Ctrl Pts',(-137.027927465845,78.0007600521316,
20.5580193811713));
#102136=CARTESIAN_POINT('Ctrl Pts',(-137.030611241515,78.0022332998881,
20.5866613579551));
#102137=CARTESIAN_POINT('Ctrl Pts',(-137.033018326554,78.0037065476446,
20.6153265691672));
#102138=CARTESIAN_POINT('',(-137.033018326554,-48.5356038414247,20.6153265691672));
#102139=CARTESIAN_POINT('Ctrl Pts',(-137.033018334061,78.0037065476447,
20.6153265685368));
#102140=CARTESIAN_POINT('Ctrl Pts',(-137.033018334061,78.2130116618079,
20.6153265685368));
#102141=CARTESIAN_POINT('Ctrl Pts',(-137.015356038768,78.4243395785416,
20.6153265679065));
#102142=CARTESIAN_POINT('Ctrl Pts',(-136.980698568824,78.630363699495,20.6153265679065));
#102143=CARTESIAN_POINT('Ctrl Pts',(-136.980041679904,77.9712823766574,
19.984444420148));
#102144=CARTESIAN_POINT('Ctrl Pts',(-136.97931010498,78.178467299673,19.9837426975099));
#102145=CARTESIAN_POINT('Ctrl Pts',(-136.963122988097,78.4155413433747,
19.9820778538453));
#102146=CARTESIAN_POINT('Ctrl Pts',(-136.928218013626,78.6215353969836,
19.9815711952061));
#102147=CARTESIAN_POINT('Ctrl Pts',(-136.601171668697,77.9064340346829,
18.7484617810831));
#102148=CARTESIAN_POINT('Ctrl Pts',(-136.601948984788,78.0923153116747,
18.7460859392408));
#102149=CARTESIAN_POINT('Ctrl Pts',(-136.583731821736,78.3333070562159,
18.7442476250285));
#102150=CARTESIAN_POINT('Ctrl Pts',(-136.551034426745,78.5239816944408,
18.7426416468255));
#102151=CARTESIAN_POINT('Ctrl Pts',(-135.106021664385,77.7929494362275,
17.0423036449683));
#102152=CARTESIAN_POINT('Ctrl Pts',(-135.09063134591,77.9024800506725,17.0282415955974));
#102153=CARTESIAN_POINT('Ctrl Pts',(-135.065079051125,78.044795569003,17.0160302934513));
#102154=CARTESIAN_POINT('Ctrl Pts',(-135.032815460755,78.1609559056399,
17.0070466036346));
#102155=CARTESIAN_POINT('Ctrl Pts',(-133.527950440661,77.7118890087594,
16.519));
#102156=CARTESIAN_POINT('Ctrl Pts',(-133.507377114713,77.7504395598134,
16.519));
#102157=CARTESIAN_POINT('Ctrl Pts',(-133.490129590398,77.7893993083255,
16.519));
#102158=CARTESIAN_POINT('Ctrl Pts',(-133.469439779401,77.8292432398723,
16.519));
#102159=CARTESIAN_POINT('Ctrl Pts',(-132.578296648565,77.6632527522786,
16.519));
#102160=CARTESIAN_POINT('Ctrl Pts',(-132.578296648565,77.6632527522786,
16.519));
#102161=CARTESIAN_POINT('Ctrl Pts',(-132.578296648565,77.6632527522786,
16.519));
#102162=CARTESIAN_POINT('Ctrl Pts',(-132.578296648565,77.6632527522786,
16.519));
#102163=CARTESIAN_POINT('Origin',(-135.903090919275,78.2196359327612,20.6153265682144));
#102164=CARTESIAN_POINT('Ctrl Pts',(135.531113573367,81.0160614689528,20.6153265685368));
#102165=CARTESIAN_POINT('Ctrl Pts',(135.698272069972,80.8900985068269,20.6153265685368));
#102166=CARTESIAN_POINT('Ctrl Pts',(135.85641661389,80.7488124555159,20.6153265679065));
#102167=CARTESIAN_POINT('Ctrl Pts',(136.000097406733,80.5971453582085,20.6153265679065));
#102168=CARTESIAN_POINT('Ctrl Pts',(135.473336332685,80.9932657849532,19.984444420148));
#102169=CARTESIAN_POINT('Ctrl Pts',(135.638361296572,80.8679945239994,19.9837426975099));
#102170=CARTESIAN_POINT('Ctrl Pts',(135.817955396261,80.7123921965527,19.9820778538453));
#102171=CARTESIAN_POINT('Ctrl Pts',(135.961463224312,80.5605455283207,19.9815711952061));
#102172=CARTESIAN_POINT('Ctrl Pts',(135.1935386057,80.7297162683667,18.7484543986305));
#102173=CARTESIAN_POINT('Ctrl Pts',(135.342457794659,80.6184709155826,18.7460785567882));
#102174=CARTESIAN_POINT('Ctrl Pts',(135.523955015721,80.4588853525222,18.744234366304));
#102175=CARTESIAN_POINT('Ctrl Pts',(135.656556769149,80.3180211899789,18.742628388101));
#102176=CARTESIAN_POINT('Ctrl Pts',(134.203102930752,79.6039342989713,17.0422890322438));
#102177=CARTESIAN_POINT('Ctrl Pts',(134.281315844016,79.5257258748584,17.0282269828729));
#102178=CARTESIAN_POINT('Ctrl Pts',(134.379587835519,79.4196625263958,17.0160018789011));
#102179=CARTESIAN_POINT('Ctrl Pts',(134.452940891831,79.3239886417623,17.0070181890844));
#102180=CARTESIAN_POINT('Ctrl Pts',(133.188655208943,78.3924099630778,16.519));
#102181=CARTESIAN_POINT('Ctrl Pts',(133.207061711315,78.3527790736409,16.519));
#102182=CARTESIAN_POINT('Ctrl Pts',(133.227796530694,78.3155580263095,16.519));
#102183=CARTESIAN_POINT('Ctrl Pts',(133.247165870203,78.2750557319649,16.519));
#102184=CARTESIAN_POINT('Ctrl Pts',(132.578296648565,77.6632527522786,16.519));
#102185=CARTESIAN_POINT('Ctrl Pts',(132.578296648565,77.6632527522786,16.519));
#102186=CARTESIAN_POINT('Ctrl Pts',(132.578296648565,77.6632527522786,16.519));
#102187=CARTESIAN_POINT('Ctrl Pts',(132.578296648565,77.6632527522786,16.519));
#102188=CARTESIAN_POINT('Origin',(135.023555155431,79.9837117649773,20.6153265682144));
#102189=CARTESIAN_POINT('Ctrl Pts',(137.033018326554,-93.2980834930228,
20.6153265691672));
#102190=CARTESIAN_POINT('Ctrl Pts',(137.033018326554,-93.8294365979284,
20.6153265691672));
#102191=CARTESIAN_POINT('Ctrl Pts',(136.805614386744,-94.8918274043433,
20.6153265691672));
#102192=CARTESIAN_POINT('Ctrl Pts',(135.842920420689,-96.2070879246418,
20.6153265691672));
#102193=CARTESIAN_POINT('Ctrl Pts',(134.662488086565,-96.8785900671822,
20.6153265691672));
#102194=CARTESIAN_POINT('Ctrl Pts',(133.877039668613,-97.0382215845308,
20.6153265691672));
#102195=CARTESIAN_POINT('Ctrl Pts',(133.612586238306,-97.0636855536277,
20.6153265691672));
#102196=CARTESIAN_POINT('Ctrl Pts',(136.980041672397,-93.2399756485816,
19.9844444207784));
#102197=CARTESIAN_POINT('Ctrl Pts',(136.978344142384,-93.7559211475006,
19.9828090326695));
#102198=CARTESIAN_POINT('Ctrl Pts',(136.783940511893,-94.8207104986589,
19.9763597447967));
#102199=CARTESIAN_POINT('Ctrl Pts',(135.793040322094,-96.185962743692,19.9745389118094));
#102200=CARTESIAN_POINT('Ctrl Pts',(134.579727228815,-96.8558974638923,
19.9790153602637));
#102201=CARTESIAN_POINT('Ctrl Pts',(133.806372067144,-96.9909517337931,
19.983626726724));
#102202=CARTESIAN_POINT('Ctrl Pts',(133.549668323571,-97.0165221835557,
19.9844444207784));
#102203=CARTESIAN_POINT('Ctrl Pts',(136.601818992199,-93.1237599596993,
18.745932839041));
#102204=CARTESIAN_POINT('Ctrl Pts',(136.60328645833,-93.5661667211455,18.7372719780084));
#102205=CARTESIAN_POINT('Ctrl Pts',(136.440478610939,-94.5310404207096,
18.7183265014219));
#102206=CARTESIAN_POINT('Ctrl Pts',(135.460243718023,-95.8828100730332,
18.7117257965339));
#102207=CARTESIAN_POINT('Ctrl Pts',(134.295741423377,-96.5144254844472,
18.7276003619036));
#102208=CARTESIAN_POINT('Ctrl Pts',(133.617991960698,-96.6307084963243,
18.7416024085247));
#102209=CARTESIAN_POINT('Ctrl Pts',(133.397736631263,-96.6511795457057,
18.745932839041));
#102210=CARTESIAN_POINT('Ctrl Pts',(135.319539974634,-92.9494364263757,
17.2864338087622));
#102211=CARTESIAN_POINT('Ctrl Pts',(135.278989109333,-93.2115062948296,
17.2481168282637));
#102212=CARTESIAN_POINT('Ctrl Pts',(135.09617920691,-93.8024663762135,17.1897937016519));
#102213=CARTESIAN_POINT('Ctrl Pts',(134.380433166674,-94.73355979495,17.1714169979859));
#102214=CARTESIAN_POINT('Ctrl Pts',(133.629103769879,-95.2263582940319,
17.2166239510531));
#102215=CARTESIAN_POINT('Ctrl Pts',(133.22980301281,-95.3587708261511,17.267275318513));
#102216=CARTESIAN_POINT('Ctrl Pts',(133.101314651527,-95.3915120566091,
17.2864338087622));
#102217=CARTESIAN_POINT('Ctrl Pts',(133.844630300161,-92.8041668152728,
16.6194438780218));
#102218=CARTESIAN_POINT('Ctrl Pts',(133.779037837348,-92.9060501086765,
16.6039438204537));
#102219=CARTESIAN_POINT('Ctrl Pts',(133.630980225478,-93.1259458733814,
16.581197302833));
#102220=CARTESIAN_POINT('Ctrl Pts',(133.293880698819,-93.5182093364397,
16.5742193908074));
#102221=CARTESIAN_POINT('Ctrl Pts',(133.007198133892,-93.7843797832908,
16.5915355920431));
#102222=CARTESIAN_POINT('Ctrl Pts',(132.862913747234,-93.8997882643725,
16.6116938492378));
#102223=CARTESIAN_POINT('Ctrl Pts',(132.815350005248,-93.937316048898,16.6194438780218));
#102224=CARTESIAN_POINT('Ctrl Pts',(132.894847912597,-92.717005048611,16.519));
#102225=CARTESIAN_POINT('Ctrl Pts',(132.874334065804,-92.7401219442274,
16.519));
#102226=CARTESIAN_POINT('Ctrl Pts',(132.830261139281,-92.7890435238961,
16.519));
#102227=CARTESIAN_POINT('Ctrl Pts',(132.744737310963,-92.8835592298923,
16.519));
#102228=CARTESIAN_POINT('Ctrl Pts',(132.679517048399,-92.9547756949561,
16.519));
#102229=CARTESIAN_POINT('Ctrl Pts',(132.648079058869,-92.9889428254734,
16.519));
#102230=CARTESIAN_POINT('Ctrl Pts',(132.637556906403,-93.0002603561574,
16.519));
#102231=CARTESIAN_POINT('Ctrl Pts',(132.578296648565,-92.6879511263904,
16.519));
#102232=CARTESIAN_POINT('Ctrl Pts',(132.578296648565,-92.6879511263904,
16.519));
#102233=CARTESIAN_POINT('Ctrl Pts',(132.578296648565,-92.6879511263904,
16.519));
#102234=CARTESIAN_POINT('Ctrl Pts',(132.578296648565,-92.6879511263904,
16.519));
#102235=CARTESIAN_POINT('Ctrl Pts',(132.578296648565,-92.6879511263904,
16.519));
#102236=CARTESIAN_POINT('Ctrl Pts',(132.578296648565,-92.6879511263904,
16.519));
#102237=CARTESIAN_POINT('Ctrl Pts',(132.578296648565,-92.6879511263904,
16.519));
#102238=CARTESIAN_POINT('Ctrl Pts',(133.612586238306,-97.0636855536277,
20.6153265691672));
#102239=CARTESIAN_POINT('Ctrl Pts',(133.877039668613,-97.0382215845308,
20.6153265691672));
#102240=CARTESIAN_POINT('Ctrl Pts',(134.662488086565,-96.8785900671822,
20.6153265691672));
#102241=CARTESIAN_POINT('Ctrl Pts',(135.842920420689,-96.2070879246418,
20.6153265691672));
#102242=CARTESIAN_POINT('Ctrl Pts',(136.805614386744,-94.8918274043433,
20.6153265691672));
#102243=CARTESIAN_POINT('Ctrl Pts',(137.033018326554,-93.8294365979284,
20.6153265691672));
#102244=CARTESIAN_POINT('Ctrl Pts',(137.033018326554,-93.2980834930228,
20.6153265691672));
#102245=CARTESIAN_POINT('Ctrl Pts',(-133.612586238306,-97.0636855536276,
20.6153265691672));
#102246=CARTESIAN_POINT('Ctrl Pts',(-134.14149309892,-97.012757615434,20.6153265691672));
#102247=CARTESIAN_POINT('Ctrl Pts',(-135.177197167069,-96.6845749519423,
20.6153265691672));
#102248=CARTESIAN_POINT('Ctrl Pts',(-136.394132361213,-95.6002509036118,
20.6153265691672));
#102249=CARTESIAN_POINT('Ctrl Pts',(-136.94940361573,-94.3608924176243,
20.6153265691672));
#102250=CARTESIAN_POINT('Ctrl Pts',(-137.033018326554,-93.5637600454756,
20.6153265691672));
#102251=CARTESIAN_POINT('Ctrl Pts',(-137.033018326554,-93.2980834930228,
20.6153265691672));
#102252=CARTESIAN_POINT('Ctrl Pts',(-133.549668323571,-97.0165221835557,
19.9844444207784));
#102253=CARTESIAN_POINT('Ctrl Pts',(-134.063075810718,-96.9653812840305,
19.9828090326695));
#102254=CARTESIAN_POINT('Ctrl Pts',(-135.104330320666,-96.6698171126535,
19.9763597447967));
#102255=CARTESIAN_POINT('Ctrl Pts',(-136.36832364082,-95.5526252019617,
19.9745389118094));
#102256=CARTESIAN_POINT('Ctrl Pts',(-136.918883207994,-94.2806875640852,
19.9790153602637));
#102257=CARTESIAN_POINT('Ctrl Pts',(-136.97919290739,-93.4979483980411,
19.983626726724));
#102258=CARTESIAN_POINT('Ctrl Pts',(-136.980041672397,-93.2399756485816,
19.9844444207784));
#102259=CARTESIAN_POINT('Ctrl Pts',(-133.397736631263,-96.6511795457057,
18.745932839041));
#102260=CARTESIAN_POINT('Ctrl Pts',(-133.838247290134,-96.6102374469429,
18.7372719780084));
#102261=CARTESIAN_POINT('Ctrl Pts',(-134.783074461935,-96.3557000887642,
18.7183265014219));
#102262=CARTESIAN_POINT('Ctrl Pts',(-136.034669483968,-95.2504166232875,
18.7117257965339));
#102263=CARTESIAN_POINT('Ctrl Pts',(-136.551764464578,-94.0307378117966,
18.7276003619035));
#102264=CARTESIAN_POINT('Ctrl Pts',(-136.602552725264,-93.3449633404224,
18.7416024085247));
#102265=CARTESIAN_POINT('Ctrl Pts',(-136.601818992199,-93.1237599596993,
18.745932839041));
#102266=CARTESIAN_POINT('Ctrl Pts',(-133.101314651527,-95.3915120566091,
17.2864338087622));
#102267=CARTESIAN_POINT('Ctrl Pts',(-133.358291374093,-95.3260295956932,
17.2481168282637));
#102268=CARTESIAN_POINT('Ctrl Pts',(-133.929009239823,-95.0874203000878,
17.1897937016519));
#102269=CARTESIAN_POINT('Ctrl Pts',(-134.787214871318,-94.2857280632555,
17.1714169979859));
#102270=CARTESIAN_POINT('Ctrl Pts',(-135.205732892439,-93.4906249949787,
17.2166239510531));
#102271=CARTESIAN_POINT('Ctrl Pts',(-135.299264541983,-93.0804713606027,
17.2672753185129));
#102272=CARTESIAN_POINT('Ctrl Pts',(-135.319539974634,-92.9494364263757,
17.2864338087622));
#102273=CARTESIAN_POINT('Ctrl Pts',(-132.815350005248,-93.937316048898,
16.6194438780218));
#102274=CARTESIAN_POINT('Ctrl Pts',(-132.910477489221,-93.8622604798469,
16.6039438204537));
#102275=CARTESIAN_POINT('Ctrl Pts',(-133.115170204219,-93.6938084208078,
16.581197302833));
#102276=CARTESIAN_POINT('Ctrl Pts',(-133.473318206299,-93.3206640466976,
16.5742193908074));
#102277=CARTESIAN_POINT('Ctrl Pts',(-133.710785951042,-93.0097900046542,
16.5915355920431));
#102278=CARTESIAN_POINT('Ctrl Pts',(-133.811834068754,-92.8551084619746,
16.6116938492378));
#102279=CARTESIAN_POINT('Ctrl Pts',(-133.844630300161,-92.8041668152727,
16.6194438780218));
#102280=CARTESIAN_POINT('Ctrl Pts',(-132.637556906403,-93.0002603561574,
16.519));
#102281=CARTESIAN_POINT('Ctrl Pts',(-132.658601211335,-92.9776252947894,
16.519));
#102282=CARTESIAN_POINT('Ctrl Pts',(-132.703073362947,-92.9290663456598,
16.519));
#102283=CARTESIAN_POINT('Ctrl Pts',(-132.788956841698,-92.8348773231168,
16.519));
#102284=CARTESIAN_POINT('Ctrl Pts',(-132.853594355138,-92.7631315260181,
16.519));
#102285=CARTESIAN_POINT('Ctrl Pts',(-132.8845909892,-92.7285634964192,16.519));
#102286=CARTESIAN_POINT('Ctrl Pts',(-132.894847912597,-92.717005048611,
16.519));
#102287=CARTESIAN_POINT('Ctrl Pts',(-132.578296648565,-92.6879511263904,
16.519));
#102288=CARTESIAN_POINT('Ctrl Pts',(-132.578296648565,-92.6879511263904,
16.519));
#102289=CARTESIAN_POINT('Ctrl Pts',(-132.578296648565,-92.6879511263904,
16.519));
#102290=CARTESIAN_POINT('Ctrl Pts',(-132.578296648565,-92.6879511263904,
16.519));
#102291=CARTESIAN_POINT('Ctrl Pts',(-132.578296648565,-92.6879511263904,
16.519));
#102292=CARTESIAN_POINT('Ctrl Pts',(-132.578296648565,-92.6879511263904,
16.519));
#102293=CARTESIAN_POINT('Ctrl Pts',(-132.578296648565,-92.6879511263904,
16.519));
#102294=CARTESIAN_POINT('Ctrl Pts',(-137.033018326554,-93.2980834930228,
20.6153265691672));
#102295=CARTESIAN_POINT('Ctrl Pts',(-137.033018326554,-93.5637600454756,
20.6153265691672));
#102296=CARTESIAN_POINT('Ctrl Pts',(-136.94940361573,-94.3608924176243,
20.6153265691672));
#102297=CARTESIAN_POINT('Ctrl Pts',(-136.394132361213,-95.6002509036118,
20.6153265691672));
#102298=CARTESIAN_POINT('Ctrl Pts',(-135.177197167069,-96.6845749519423,
20.6153265691672));
#102299=CARTESIAN_POINT('Ctrl Pts',(-134.14149309892,-97.012757615434,20.6153265691672));
#102300=CARTESIAN_POINT('Ctrl Pts',(-133.612586238306,-97.0636855536276,
20.6153265691672));
#102301=CARTESIAN_POINT('Origin',(133.25,-93.2980834930228,91.2712001800537));
#102302=CARTESIAN_POINT('',(134.181252455396,-102.969510024159,91.2712000002348));
#102303=CARTESIAN_POINT('',(134.18125245636,-102.969510034173,91.2712001800537));
#102304=CARTESIAN_POINT('',(142.966157794254,-93.2980834930228,91.2712000002348));
#102305=CARTESIAN_POINT('Origin',(133.25,-93.2980834930228,91.2712));
#102306=CARTESIAN_POINT('',(142.966157804314,-93.2980834930228,91.2712001800537));
#102307=CARTESIAN_POINT('Origin',(134.181252454916,-102.969510019176,91.2712000006315));
#102308=CARTESIAN_POINT('',(79.8270174101257,-108.203227582173,91.2712000002348));
#102309=CARTESIAN_POINT('',(79.8270174110899,-108.203227592187,91.2712001800537));
#102310=CARTESIAN_POINT('',(72.6188253017751,-108.897297534428,91.2712));
#102311=CARTESIAN_POINT('Origin',(70.7488759905115,-13.9231241898266,91.2712001800537));
#102312=CARTESIAN_POINT('',(70.7488759905115,-108.639281984081,91.2712000002348));
#102313=CARTESIAN_POINT('',(70.7488759905115,-108.639281994141,91.2712001800537));
#102314=CARTESIAN_POINT('Origin',(70.7488759905115,-13.9231241898266,91.2712));
#102315=CARTESIAN_POINT('Origin',(70.7488759905115,-108.639281979074,91.2712000006315));
#102316=CARTESIAN_POINT('',(-70.7488759905116,-108.639281984081,91.2712000002348));
#102317=CARTESIAN_POINT('',(-70.7488759905116,-108.639281994141,91.2712001800537));
#102318=CARTESIAN_POINT('',(35.3744379952557,-108.639281979021,91.2712));
#102319=CARTESIAN_POINT('Origin',(-70.7488759905116,-13.9231241898266,91.2712001800537));
#102320=CARTESIAN_POINT('',(-79.8270174101258,-108.203227582173,91.2712000002348));
#102321=CARTESIAN_POINT('',(-79.82701741109,-108.203227592187,91.2712001800537));
#102322=CARTESIAN_POINT('Origin',(-70.7488759905116,-13.9231241898266,91.2712));
#102323=CARTESIAN_POINT('Origin',(-79.827017409646,-108.20322757719,91.2712000006315));
#102324=CARTESIAN_POINT('',(-134.181252455396,-102.969510024159,91.2712000002348));
#102325=CARTESIAN_POINT('',(-134.18125245636,-102.969510034173,91.2712001800537));
#102326=CARTESIAN_POINT('',(-45.4417077791403,-111.514156313435,91.2712));
#102327=CARTESIAN_POINT('Origin',(-133.25,-93.2980834930228,91.2712001800537));
#102328=CARTESIAN_POINT('',(-142.966157794254,-93.2980834930228,91.2712000002348));
#102329=CARTESIAN_POINT('',(-142.966157804314,-93.2980834930228,91.2712001800537));
#102330=CARTESIAN_POINT('Origin',(-133.25,-93.2980834930228,91.2712));
#102331=CARTESIAN_POINT('Origin',(-142.966157789248,-93.2980834930228,91.2712000006315));
#102332=CARTESIAN_POINT('',(-142.966157797082,78.0037065476446,91.2712000003739));
#102333=CARTESIAN_POINT('',(-142.966157804314,78.0037065476446,91.2712001800537));
#102334=CARTESIAN_POINT('',(-142.966157789195,-46.6490417465114,91.2712));
#102335=CARTESIAN_POINT('Origin',(-3.5527136788005E-14,-3.77312418982656,
16.519));
#102336=CARTESIAN_POINT('Origin',(142.966157789248,78.0037065476446,91.2712000006315));
#102337=CARTESIAN_POINT('',(142.966157797082,78.0037065476446,91.2712000003739));
#102338=CARTESIAN_POINT('',(142.966157789195,39.0018532738223,91.2712));
#102339=CARTESIAN_POINT('',(142.966157804314,78.0037065476446,91.2712001800537));
#102340=CARTESIAN_POINT('Ctrl Pts',(137.033018341567,78.0037065476446,20.6153265679064));
#102341=CARTESIAN_POINT('Ctrl Pts',(139.010731495816,78.0037065476446,44.1672843786043));
#102342=CARTESIAN_POINT('Ctrl Pts',(140.988444650065,78.0037065476446,67.7192421893022));
#102343=CARTESIAN_POINT('Ctrl Pts',(142.966157804314,78.0037065476446,91.2712));
#102344=CARTESIAN_POINT('Ctrl Pts',(137.033018341567,78.3844491809551,20.6153265679064));
#102345=CARTESIAN_POINT('Ctrl Pts',(139.010489266229,78.6087770367123,44.1672843786043));
#102346=CARTESIAN_POINT('Ctrl Pts',(140.988686879653,78.831209900472,67.7192421893021));
#102347=CARTESIAN_POINT('Ctrl Pts',(142.966157804314,79.0555377562291,91.2712));
#102348=CARTESIAN_POINT('Ctrl Pts',(136.876224320829,79.3564224345386,20.6153265679064));
#102349=CARTESIAN_POINT('Ctrl Pts',(138.767494270546,80.0722563291093,44.1672843786042));
#102350=CARTESIAN_POINT('Ctrl Pts',(140.658489135049,80.7872514290384,67.7192421893022));
#102351=CARTESIAN_POINT('Ctrl Pts',(142.549759084765,81.5030853236091,91.2712));
#102352=CARTESIAN_POINT('Ctrl Pts',(136.348514141892,80.2293623453972,20.6153265679064));
#102353=CARTESIAN_POINT('Ctrl Pts',(137.989079734534,81.3716035940668,44.1672843786043));
#102354=CARTESIAN_POINT('Ctrl Pts',(139.630896360069,82.5176100028413,67.7192421893021));
#102355=CARTESIAN_POINT('Ctrl Pts',(141.271461952712,83.6598512515109,91.2712));
#102356=CARTESIAN_POINT('Ctrl Pts',(136.000097406733,80.5971453582085,20.6153265679064));
#102357=CARTESIAN_POINT('Ctrl Pts',(137.435841660138,81.9572879093048,44.1672843786043));
#102358=CARTESIAN_POINT('Ctrl Pts',(138.871585913543,83.3174304604011,67.7192421893022));
#102359=CARTESIAN_POINT('Ctrl Pts',(140.307330166949,84.6775730114974,91.2712));
#102360=CARTESIAN_POINT('Ctrl Pts',(135.85641661389,80.7488124555159,20.6153265679064));
#102361=CARTESIAN_POINT('Ctrl Pts',(137.216398862447,82.1889087559772,44.1672843786043));
#102362=CARTESIAN_POINT('Ctrl Pts',(138.576409781712,83.6290329473133,67.7192421893022));
#102363=CARTESIAN_POINT('Ctrl Pts',(139.936392030268,85.0691292477747,91.2712));
#102364=CARTESIAN_POINT('Ctrl Pts',(135.69827207449,80.8900985128222,20.6153265679064));
#102365=CARTESIAN_POINT('Ctrl Pts',(136.976402439365,82.4033066849875,44.1672843786043));
#102366=CARTESIAN_POINT('Ctrl Pts',(138.254557501308,83.9165462771672,67.7192421893022));
#102367=CARTESIAN_POINT('Ctrl Pts',(139.532687866183,85.4297544493325,91.2712));
#102368=CARTESIAN_POINT('Ctrl Pts',(135.531113577885,81.0160614749481,20.6153265679064));
#102369=CARTESIAN_POINT('Ctrl Pts',(136.721331065597,82.5955334286189,44.1672843786043));
#102370=CARTESIAN_POINT('Ctrl Pts',(137.91154855331,84.1750053822897,67.7192421893022));
#102371=CARTESIAN_POINT('Ctrl Pts',(139.101766041022,85.7544773359605,91.2712));
#102372=CARTESIAN_POINT('',(139.101766036669,85.7544773301842,91.2712000003739));
#102373=CARTESIAN_POINT('Ctrl Pts',(139.101766041022,85.7544773359605,91.2712));
#102374=CARTESIAN_POINT('Ctrl Pts',(139.532687866183,85.4297544493325,91.2712));
#102375=CARTESIAN_POINT('Ctrl Pts',(139.936392030268,85.0691292477747,91.2712));
#102376=CARTESIAN_POINT('Ctrl Pts',(141.994560792035,82.896559931521,91.2712));
#102377=CARTESIAN_POINT('Ctrl Pts',(142.966157804313,80.4579793676752,91.2712));
#102378=CARTESIAN_POINT('Ctrl Pts',(142.966157804314,78.0037065476446,91.2712));
#102379=CARTESIAN_POINT('',(139.101766041022,85.7544773359605,91.2712001800537));
#102380=CARTESIAN_POINT('Origin',(125.351458715237,96.1160770925986,91.2712000006315));
#102381=CARTESIAN_POINT('',(125.35145871825,96.116077096597,91.2712000002348));
#102382=CARTESIAN_POINT('',(108.47388369762,108.834242102971,91.2712));
#102383=CARTESIAN_POINT('',(125.351458724304,96.1160771046313,91.2712001800537));
#102384=CARTESIAN_POINT('Origin',(110.476903643071,76.3768758101735,91.2712001800537));
#102385=CARTESIAN_POINT('',(110.476903643071,101.093033604428,91.2712000002348));
#102386=CARTESIAN_POINT('Origin',(110.476903643071,76.3768758101735,91.2712));
#102387=CARTESIAN_POINT('',(110.476903643071,101.093033614488,91.2712001800537));
#102388=CARTESIAN_POINT('Origin',(-110.476903643071,101.093033599421,91.2712000006315));
#102389=CARTESIAN_POINT('',(-110.476903643071,101.093033604428,91.2712000002348));
#102390=CARTESIAN_POINT('',(-55.2384518215357,101.093033599368,91.2712));
#102391=CARTESIAN_POINT('',(-110.476903643071,101.093033614488,91.2712001800537));
#102392=CARTESIAN_POINT('Origin',(-110.476903643071,76.3768758101735,91.2712001800537));
#102393=CARTESIAN_POINT('',(-125.35145871825,96.1160770965971,91.2712000002348));
#102394=CARTESIAN_POINT('Origin',(-110.476903643071,76.3768758101735,91.2712));
#102395=CARTESIAN_POINT('',(-125.351458724304,96.1160771046313,91.2712001800537));
#102396=CARTESIAN_POINT('Origin',(-139.101766031955,85.7544773239279,91.2712000006315));
#102397=CARTESIAN_POINT('',(-139.101766036669,85.7544773301843,91.2712000003739));
#102398=CARTESIAN_POINT('',(-115.349037355979,103.653442218636,91.2712));
#102399=CARTESIAN_POINT('',(-139.101766041022,85.7544773359605,91.2712001800537));
#102400=CARTESIAN_POINT('Ctrl Pts',(-135.531093627769,81.0160702050089,
20.615266618725));
#102401=CARTESIAN_POINT('Ctrl Pts',(-136.721302164078,82.5955510219909,
44.1672444124834));
#102402=CARTESIAN_POINT('Ctrl Pts',(-137.911510760268,84.1750317432148,
67.7192222062416));
#102403=CARTESIAN_POINT('Ctrl Pts',(-139.101719296576,85.7545125601966,
91.2712));
#102404=CARTESIAN_POINT('Ctrl Pts',(-135.835173838494,80.7869324528703,
20.615266618725));
#102405=CARTESIAN_POINT('Ctrl Pts',(-137.204397487796,82.2312140995294,
44.1672444124833));
#102406=CARTESIAN_POINT('Ctrl Pts',(-138.572545053932,83.677216568957,67.7192222062416));
#102407=CARTESIAN_POINT('Ctrl Pts',(-139.941768701409,85.1214982185362,
91.2712));
#102408=CARTESIAN_POINT('Ctrl Pts',(-136.517072119478,80.0767602013799,
20.615266618725));
#102409=CARTESIAN_POINT('Ctrl Pts',(-138.22695710001,81.1564004976473,44.1672444124832));
#102410=CARTESIAN_POINT('Ctrl Pts',(-139.936006633279,82.2363259500517,
67.7192222062417));
#102411=CARTESIAN_POINT('Ctrl Pts',(-141.645891612393,83.315966246803,91.2712));
#102412=CARTESIAN_POINT('Ctrl Pts',(-136.896651585217,79.1299574335922,
20.615266618725));
#102413=CARTESIAN_POINT('Ctrl Pts',(-138.79620463289,79.7527539594964,44.1672444124833));
#102414=CARTESIAN_POINT('Ctrl Pts',(-140.699517574274,80.3742836704777,
67.7192222062416));
#102415=CARTESIAN_POINT('Ctrl Pts',(-142.599070628328,80.9970801942323,
91.2712));
#102416=CARTESIAN_POINT('Ctrl Pts',(-136.980693604501,78.6303628643944,
20.615266618725));
#102417=CARTESIAN_POINT('Ctrl Pts',(-138.931005860411,78.958445265999,44.1672444124833));
#102418=CARTESIAN_POINT('Ctrl Pts',(-140.881318116321,79.2865276676036,
67.7192222062416));
#102419=CARTESIAN_POINT('Ctrl Pts',(-142.83163037223,79.6146100692082,91.2712));
#102420=CARTESIAN_POINT('Ctrl Pts',(-137.015351027968,78.4243390199315,
20.615266618725));
#102421=CARTESIAN_POINT('Ctrl Pts',(-138.983922490006,78.6437977344524,
44.1672444124832));
#102422=CARTESIAN_POINT('Ctrl Pts',(-140.952533481283,78.8632625612928,
67.7192222062417));
#102423=CARTESIAN_POINT('Ctrl Pts',(-142.921104943388,79.082721275824,91.2712));
#102424=CARTESIAN_POINT('Ctrl Pts',(-137.033013307528,78.2130113815875,
20.615266618725));
#102425=CARTESIAN_POINT('Ctrl Pts',(-139.010714820987,78.3231003596867,
44.1672444124833));
#102426=CARTESIAN_POINT('Ctrl Pts',(-140.988456290787,78.4331901527064,
67.7192222062416));
#102427=CARTESIAN_POINT('Ctrl Pts',(-142.966157804314,78.5432791308069,
91.2712));
#102428=CARTESIAN_POINT('Ctrl Pts',(-137.033013307494,78.0037065476446,
20.615266618725));
#102429=CARTESIAN_POINT('Ctrl Pts',(-139.010728139767,78.0037065476446,
44.1672444124833));
#102430=CARTESIAN_POINT('Ctrl Pts',(-140.988442972041,78.0037065476446,
67.7192222062416));
#102431=CARTESIAN_POINT('Ctrl Pts',(-142.966157804314,78.0037065476446,
91.2712));
#102432=CARTESIAN_POINT('Ctrl Pts',(-142.966157804314,78.0037065476446,
91.2712));
#102433=CARTESIAN_POINT('Ctrl Pts',(-142.966157804314,78.5432791308069,
91.2712));
#102434=CARTESIAN_POINT('Ctrl Pts',(-142.921104943388,79.082721275824,91.2712));
#102435=CARTESIAN_POINT('Ctrl Pts',(-142.424650820401,82.0339327880004,
91.2712));
#102436=CARTESIAN_POINT('Ctrl Pts',(-141.061835466442,84.2774590819524,
91.2712));
#102437=CARTESIAN_POINT('Ctrl Pts',(-139.101766041022,85.7544773359605,
91.2712));
#102438=CARTESIAN_POINT('Ctrl Pts',(133.630564841624,78.1878060543523,15.));
#102439=CARTESIAN_POINT('Ctrl Pts',(138.645861777391,80.6882464291273,15.));
#102440=CARTESIAN_POINT('Ctrl Pts',(138.987722434025,80.8586854261109,20.5910184458204));
#102441=CARTESIAN_POINT('Ctrl Pts',(133.450342199252,78.5492904652967,15.));
#102442=CARTESIAN_POINT('Ctrl Pts',(138.27281701779,81.4364858465118,15.));
#102443=CARTESIAN_POINT('Ctrl Pts',(138.601530739251,81.6332954436221,20.5910179702162));
#102444=CARTESIAN_POINT('Ctrl Pts',(133.228138334214,78.8898037742923,15.));
#102445=CARTESIAN_POINT('Ctrl Pts',(137.815694542575,82.1432725399766,15.));
#102446=CARTESIAN_POINT('Ctrl Pts',(138.125602295758,82.363078563712,20.5946658547204));
#102447=CARTESIAN_POINT('Ctrl Pts',(132.711488428371,79.5109388899551,15.));
#102448=CARTESIAN_POINT('Ctrl Pts',(136.755868579493,83.4385966861435,15.));
#102449=CARTESIAN_POINT('Ctrl Pts',(137.019375039701,83.6945222775864,20.60906554297));
#102450=CARTESIAN_POINT('Ctrl Pts',(132.417077745276,79.7915182397671,15.));
#102451=CARTESIAN_POINT('Ctrl Pts',(136.152485013131,84.02763770021,15.0000000000028));
#102452=CARTESIAN_POINT('Ctrl Pts',(136.389151758696,84.2960919939799,20.6198163629857));
#102453=CARTESIAN_POINT('Ctrl Pts',(132.094339875014,80.0347110117069,15.));
#102454=CARTESIAN_POINT('Ctrl Pts',(135.49112993929,84.5425449925386,15.));
#102455=CARTESIAN_POINT('Ctrl Pts',(135.698427555885,84.81764684323,20.6338349824258));
#102456=CARTESIAN_POINT('',(135.698558091381,84.8175388145618,20.6337087627908));
#102457=CARTESIAN_POINT('Origin',(132.094402990454,80.0346634515602,21.));
#102458=CARTESIAN_POINT('',(138.987639388939,80.85883316234,20.5908954946373));
#102459=CARTESIAN_POINT('Ctrl Pts',(135.698558091381,84.8175388145618,20.6337087627908));
#102460=CARTESIAN_POINT('Ctrl Pts',(135.869693267621,84.6883132200843,20.6302355874252));
#102461=CARTESIAN_POINT('Ctrl Pts',(136.037704738368,84.5537564633835,20.6269408033687));
#102462=CARTESIAN_POINT('Ctrl Pts',(136.359237054478,84.2806593495129,20.6208812869068));
#102463=CARTESIAN_POINT('Ctrl Pts',(136.513069976922,84.142559411891,20.6180995419233));
#102464=CARTESIAN_POINT('Ctrl Pts',(136.813254855983,83.8576984725657,20.6129221632035));
#102465=CARTESIAN_POINT('Ctrl Pts',(136.959611423639,83.7109435318869,20.6105262852977));
#102466=CARTESIAN_POINT('Ctrl Pts',(137.244174386652,83.4093534536538,20.6061383177527));
#102467=CARTESIAN_POINT('Ctrl Pts',(137.382383435633,83.2545215238986,20.6041460913595));
#102468=CARTESIAN_POINT('Ctrl Pts',(137.650044471347,82.937423732285,20.6005768924356));
#102469=CARTESIAN_POINT('Ctrl Pts',(137.779496766198,82.7751586359696,20.5989998998296));
#102470=CARTESIAN_POINT('Ctrl Pts',(138.029157825029,82.4438309810784,20.596265658681));
#102471=CARTESIAN_POINT('Ctrl Pts',(138.149360347301,82.2747644160962,20.5951086855431));
#102472=CARTESIAN_POINT('Ctrl Pts',(138.379991646703,81.9306641312689,20.5932139571147));
#102473=CARTESIAN_POINT('Ctrl Pts',(138.4904156294,81.755627985677,20.5924763993724));
#102474=CARTESIAN_POINT('Ctrl Pts',(138.701161706468,81.4002979911079,20.5914120249744));
#102475=CARTESIAN_POINT('Ctrl Pts',(138.801470466862,81.2199980166165,20.5910857361794));
#102476=CARTESIAN_POINT('Ctrl Pts',(138.927437639306,80.9782445759011,20.5909161475628));
#102477=CARTESIAN_POINT('Ctrl Pts',(138.957820548355,80.9186405040121,20.5908954946373));
#102478=CARTESIAN_POINT('Ctrl Pts',(138.987639388939,80.85883316234,20.5908954946373));
#102479=CARTESIAN_POINT('Origin',(133.630529596088,78.1878767473017,21.));
#102480=CARTESIAN_POINT('Ctrl Pts',(107.140531559901,-107.901008230077,
87.7181739966728));
#102481=CARTESIAN_POINT('Ctrl Pts',(107.044002860007,-106.89851935205,87.7712));
#102482=CARTESIAN_POINT('Ctrl Pts',(107.049903958443,-106.959804602513,
88.7778393557832));
#102483=CARTESIAN_POINT('Ctrl Pts',(107.026228346205,-107.917072683471,
87.7179088987265));
#102484=CARTESIAN_POINT('Ctrl Pts',(106.929853554327,-106.909197948801,
87.7661104291688));
#102485=CARTESIAN_POINT('Ctrl Pts',(106.820773084307,-106.981867396295,
88.7778393557758));
#102486=CARTESIAN_POINT('Ctrl Pts',(106.9118581448,-107.931742855953,87.6976673152848));
#102487=CARTESIAN_POINT('Ctrl Pts',(106.817870760448,-106.918453467292,
87.7412559145933));
#102488=CARTESIAN_POINT('Ctrl Pts',(106.591525826267,-107.001485353832,
88.7378682818954));
#102489=CARTESIAN_POINT('Ctrl Pts',(106.696278700178,-107.956590203902,
87.6195968933329));
#102490=CARTESIAN_POINT('Ctrl Pts',(106.609537490634,-106.933327532743,
87.6568535328081));
#102491=CARTESIAN_POINT('Ctrl Pts',(106.159448260264,-107.033552588635,
88.5826559018182));
#102492=CARTESIAN_POINT('Ctrl Pts',(106.595132392473,-107.966759812085,
87.5617863858108));
#102493=CARTESIAN_POINT('Ctrl Pts',(106.5133957616,-106.938922321119,87.5972461242477));
#102494=CARTESIAN_POINT('Ctrl Pts',(105.95674393531,-107.045991970924,88.4674509824406));
#102495=CARTESIAN_POINT('Ctrl Pts',(106.417948830565,-107.98140224854,87.4153718091696));
#102496=CARTESIAN_POINT('Ctrl Pts',(106.346315033679,-106.946027160272,
87.4510481982368));
#102497=CARTESIAN_POINT('Ctrl Pts',(105.601696771686,-107.062228320288,
88.1753091137325));
#102498=CARTESIAN_POINT('Ctrl Pts',(106.341953113923,-107.985871644153,
87.326802064362));
#102499=CARTESIAN_POINT('Ctrl Pts',(106.275562105848,-106.947522298085,
87.3645065637426));
#102500=CARTESIAN_POINT('Ctrl Pts',(105.449437167559,-107.066021481036,
87.998440651904));
#102501=CARTESIAN_POINT('Ctrl Pts',(106.224036371861,-107.988584396416,
87.1292899071042));
#102502=CARTESIAN_POINT('Ctrl Pts',(106.165711501611,-106.946390107209,
87.1739376788596));
#102503=CARTESIAN_POINT('Ctrl Pts',(105.21324238432,-107.064514420892,87.6037814855784));
#102504=CARTESIAN_POINT('Ctrl Pts',(106.182145396502,-107.986827629838,
87.0204059137076));
#102505=CARTESIAN_POINT('Ctrl Pts',(106.126748033437,-106.943758860686,
87.0700569800268));
#102506=CARTESIAN_POINT('Ctrl Pts',(105.129367390046,-107.059215578776,
87.3861075335846));
#102507=CARTESIAN_POINT('Ctrl Pts',(106.159762896856,-107.982058879878,
86.9077216779755));
#102508=CARTESIAN_POINT('Ctrl Pts',(106.105413727324,-106.939213435766,
86.9626498531694));
#102509=CARTESIAN_POINT('Ctrl Pts',(105.084602390744,-107.049678078848,
87.160739062122));
#102510=CARTESIAN_POINT('',(106.159762896856,-107.982058879878,86.9077216779755));
#102511=CARTESIAN_POINT('',(107.140531559901,-107.901008230077,87.7181739966728));
#102512=CARTESIAN_POINT('Ctrl Pts',(106.159762896856,-107.982058879878,
86.9077216779755));
#102513=CARTESIAN_POINT('Ctrl Pts',(106.182145396502,-107.986827629838,
87.0204059137076));
#102514=CARTESIAN_POINT('Ctrl Pts',(106.224036371861,-107.988584396416,
87.1292899071042));
#102515=CARTESIAN_POINT('Ctrl Pts',(106.341953113923,-107.985871644153,
87.326802064362));
#102516=CARTESIAN_POINT('Ctrl Pts',(106.417948830565,-107.98140224854,87.4153718091696));
#102517=CARTESIAN_POINT('Ctrl Pts',(106.595132392473,-107.966759812085,
87.5617863858108));
#102518=CARTESIAN_POINT('Ctrl Pts',(106.696278700178,-107.956590203902,
87.6195968933329));
#102519=CARTESIAN_POINT('Ctrl Pts',(106.9118581448,-107.931742855953,87.6976673152848));
#102520=CARTESIAN_POINT('Ctrl Pts',(107.026228346205,-107.917072683471,
87.7179088987265));
#102521=CARTESIAN_POINT('Ctrl Pts',(107.140531559901,-107.901008230077,
87.7181739966728));
#102522=CARTESIAN_POINT('',(107.049903958443,-106.959804602513,88.7778393557832));
#102523=CARTESIAN_POINT('Origin',(107.145570939314,-107.95334418632,88.7167908162483));
#102524=CARTESIAN_POINT('',(105.084602390744,-107.049678078848,87.160739062122));
#102525=CARTESIAN_POINT('Ctrl Pts',(107.049903958443,-106.959804602513,
88.7778393557832));
#102526=CARTESIAN_POINT('Ctrl Pts',(106.820773084307,-106.981867396295,
88.7778393557758));
#102527=CARTESIAN_POINT('Ctrl Pts',(106.591525826267,-107.001485353832,
88.7378682818954));
#102528=CARTESIAN_POINT('Ctrl Pts',(106.159448260264,-107.033552588635,
88.5826559018182));
#102529=CARTESIAN_POINT('Ctrl Pts',(105.95674393531,-107.045991970924,88.4674509824406));
#102530=CARTESIAN_POINT('Ctrl Pts',(105.601696771686,-107.062228320288,
88.1753091137325));
#102531=CARTESIAN_POINT('Ctrl Pts',(105.449437167559,-107.066021481036,
87.998440651904));
#102532=CARTESIAN_POINT('Ctrl Pts',(105.21324238432,-107.064514420892,87.6037814855784));
#102533=CARTESIAN_POINT('Ctrl Pts',(105.129367390046,-107.059215578776,
87.3861075335846));
#102534=CARTESIAN_POINT('Ctrl Pts',(105.084602390744,-107.049678078848,
87.160739062122));
#102535=CARTESIAN_POINT('Origin',(105.180269371616,-108.043217662656,87.0996905225872));
#102536=CARTESIAN_POINT('Origin',(105.18043963593,-108.291325959379,91.1378166500351));
#102537=CARTESIAN_POINT('',(105.046279355136,-107.030463179541,86.787969912388));
#102538=CARTESIAN_POINT('',(106.140560487456,-107.971666807106,86.7213784303409));
#102539=CARTESIAN_POINT('Origin',(105.141946336007,-108.024002763349,86.7269213728531));
#102540=CARTESIAN_POINT('',(104.468959864288,-103.021170868068,20.6337087627909));
#102541=CARTESIAN_POINT('',(104.468986008985,-103.021352434311,20.6367046482832));
#102542=CARTESIAN_POINT('',(104.564626845159,-103.016541903448,20.6331544290293));
#102543=CARTESIAN_POINT('Origin',(104.564626845159,-104.014710451875,20.572660223256));
#102544=CARTESIAN_POINT('',(105.563240996608,-103.962374495632,20.5671172807438));
#102545=CARTESIAN_POINT('Origin',(104.564626845159,-104.014710451875,20.572660223256));
#102546=CARTESIAN_POINT('',(106.140484487358,-107.971139011644,86.7126696817477));
#102547=CARTESIAN_POINT('Origin',(-105.18043963593,-108.291325959379,91.1378166500351));
#102548=CARTESIAN_POINT('',(-105.046279355136,-107.030463179541,86.787969912388));
#102549=CARTESIAN_POINT('',(-106.140560487456,-107.971666807106,86.7213784303409));
#102550=CARTESIAN_POINT('Origin',(-105.141946336007,-108.024002763349,86.7269213728531));
#102551=CARTESIAN_POINT('',(-105.563240996608,-103.962374495632,20.5671172807438));
#102552=CARTESIAN_POINT('',(-106.140484487358,-107.971139011644,86.7126696817477));
#102553=CARTESIAN_POINT('',(-104.56462684516,-103.016541903448,20.6331544290293));
#102554=CARTESIAN_POINT('Origin',(-104.56462684516,-104.014710451875,20.572660223256));
#102555=CARTESIAN_POINT('',(-104.468959864288,-103.021170868068,20.6337087627909));
#102556=CARTESIAN_POINT('Origin',(-104.56462684516,-104.014710451875,20.572660223256));
#102557=CARTESIAN_POINT('',(-104.468986008985,-103.021352434311,20.6367046482832));
#102558=CARTESIAN_POINT('Ctrl Pts',(-107.049903958443,-106.959804602513,
88.7778393557832));
#102559=CARTESIAN_POINT('Ctrl Pts',(-107.044002860007,-106.89851935205,
87.7712));
#102560=CARTESIAN_POINT('Ctrl Pts',(-107.140531559901,-107.901008230077,
87.7181739966728));
#102561=CARTESIAN_POINT('Ctrl Pts',(-106.820773084307,-106.981867396295,
88.7778393557758));
#102562=CARTESIAN_POINT('Ctrl Pts',(-106.929853554327,-106.909197948801,
87.766110429169));
#102563=CARTESIAN_POINT('Ctrl Pts',(-107.026228346205,-107.917072683471,
87.7179088987265));
#102564=CARTESIAN_POINT('Ctrl Pts',(-106.591525826267,-107.001485353832,
88.7378682818954));
#102565=CARTESIAN_POINT('Ctrl Pts',(-106.817870760448,-106.918453467292,
87.7412559145934));
#102566=CARTESIAN_POINT('Ctrl Pts',(-106.9118581448,-107.931742855953,87.6976673152848));
#102567=CARTESIAN_POINT('Ctrl Pts',(-106.159448260265,-107.033552588635,
88.5826559018182));
#102568=CARTESIAN_POINT('Ctrl Pts',(-106.609537490634,-106.933327532743,
87.6568535328081));
#102569=CARTESIAN_POINT('Ctrl Pts',(-106.696278700178,-107.956590203902,
87.6195968933329));
#102570=CARTESIAN_POINT('Ctrl Pts',(-105.95674393531,-107.045991970924,
88.4674509824406));
#102571=CARTESIAN_POINT('Ctrl Pts',(-106.5133957616,-106.938922321119,87.5972461242478));
#102572=CARTESIAN_POINT('Ctrl Pts',(-106.595132392473,-107.966759812085,
87.5617863858108));
#102573=CARTESIAN_POINT('Ctrl Pts',(-105.601696771686,-107.062228320288,
88.1753091137325));
#102574=CARTESIAN_POINT('Ctrl Pts',(-106.346315033679,-106.946027160272,
87.4510481982367));
#102575=CARTESIAN_POINT('Ctrl Pts',(-106.417948830565,-107.98140224854,
87.4153718091696));
#102576=CARTESIAN_POINT('Ctrl Pts',(-105.449437167559,-107.066021481036,
87.998440651904));
#102577=CARTESIAN_POINT('Ctrl Pts',(-106.275562105848,-106.947522298085,
87.3645065637427));
#102578=CARTESIAN_POINT('Ctrl Pts',(-106.341953113923,-107.985871644153,
87.326802064362));
#102579=CARTESIAN_POINT('Ctrl Pts',(-105.21324238432,-107.064514420892,
87.6037814855784));
#102580=CARTESIAN_POINT('Ctrl Pts',(-106.165711501611,-106.946390107209,
87.1739376788595));
#102581=CARTESIAN_POINT('Ctrl Pts',(-106.224036371861,-107.988584396416,
87.1292899071042));
#102582=CARTESIAN_POINT('Ctrl Pts',(-105.129367390046,-107.059215578776,
87.3861075335846));
#102583=CARTESIAN_POINT('Ctrl Pts',(-106.126748033437,-106.943758860686,
87.0700569800269));
#102584=CARTESIAN_POINT('Ctrl Pts',(-106.182145396502,-107.986827629838,
87.0204059137076));
#102585=CARTESIAN_POINT('Ctrl Pts',(-105.084602390744,-107.049678078848,
87.160739062122));
#102586=CARTESIAN_POINT('Ctrl Pts',(-106.105413727324,-106.939213435766,
86.9626498531694));
#102587=CARTESIAN_POINT('Ctrl Pts',(-106.159762896856,-107.982058879878,
86.9077216779755));
#102588=CARTESIAN_POINT('',(-107.049903958443,-106.959804602513,88.7778393557832));
#102589=CARTESIAN_POINT('',(-105.084602390744,-107.049678078848,87.160739062122));
#102590=CARTESIAN_POINT('Ctrl Pts',(-107.049903958443,-106.959804602513,
88.7778393557832));
#102591=CARTESIAN_POINT('Ctrl Pts',(-106.820773084307,-106.981867396295,
88.7778393557758));
#102592=CARTESIAN_POINT('Ctrl Pts',(-106.591525826267,-107.001485353832,
88.7378682818954));
#102593=CARTESIAN_POINT('Ctrl Pts',(-106.159448260265,-107.033552588635,
88.5826559018182));
#102594=CARTESIAN_POINT('Ctrl Pts',(-105.95674393531,-107.045991970924,
88.4674509824406));
#102595=CARTESIAN_POINT('Ctrl Pts',(-105.601696771686,-107.062228320288,
88.1753091137325));
#102596=CARTESIAN_POINT('Ctrl Pts',(-105.449437167559,-107.066021481036,
87.998440651904));
#102597=CARTESIAN_POINT('Ctrl Pts',(-105.21324238432,-107.064514420892,
87.6037814855784));
#102598=CARTESIAN_POINT('Ctrl Pts',(-105.129367390046,-107.059215578776,
87.3861075335846));
#102599=CARTESIAN_POINT('Ctrl Pts',(-105.084602390744,-107.049678078848,
87.160739062122));
#102600=CARTESIAN_POINT('',(-107.140531559901,-107.901008230077,87.7181739966728));
#102601=CARTESIAN_POINT('Origin',(-107.145570939314,-107.95334418632,88.7167908162483));
#102602=CARTESIAN_POINT('',(-106.159762896856,-107.982058879878,86.9077216779755));
#102603=CARTESIAN_POINT('Ctrl Pts',(-106.159762896856,-107.982058879878,
86.9077216779755));
#102604=CARTESIAN_POINT('Ctrl Pts',(-106.182145396502,-107.986827629838,
87.0204059137076));
#102605=CARTESIAN_POINT('Ctrl Pts',(-106.224036371861,-107.988584396416,
87.1292899071042));
#102606=CARTESIAN_POINT('Ctrl Pts',(-106.341953113923,-107.985871644153,
87.326802064362));
#102607=CARTESIAN_POINT('Ctrl Pts',(-106.417948830565,-107.98140224854,
87.4153718091696));
#102608=CARTESIAN_POINT('Ctrl Pts',(-106.595132392473,-107.966759812085,
87.5617863858108));
#102609=CARTESIAN_POINT('Ctrl Pts',(-106.696278700178,-107.956590203902,
87.6195968933329));
#102610=CARTESIAN_POINT('Ctrl Pts',(-106.9118581448,-107.931742855953,87.6976673152848));
#102611=CARTESIAN_POINT('Ctrl Pts',(-107.026228346205,-107.917072683471,
87.7179088987265));
#102612=CARTESIAN_POINT('Ctrl Pts',(-107.140531559901,-107.901008230077,
87.7181739966728));
#102613=CARTESIAN_POINT('Origin',(-105.180269371616,-108.043217662656,87.0996905225872));
#102614=CARTESIAN_POINT('Ctrl Pts',(-138.987722434025,80.8586854261109,
20.5910184458204));
#102615=CARTESIAN_POINT('Ctrl Pts',(-138.645861777391,80.6882464291273,
15.));
#102616=CARTESIAN_POINT('Ctrl Pts',(-133.630564841624,78.1878060543523,
15.));
#102617=CARTESIAN_POINT('Ctrl Pts',(-138.601530739251,81.6332954436221,
20.5910179702162));
#102618=CARTESIAN_POINT('Ctrl Pts',(-138.272817017791,81.4364858465119,
15.));
#102619=CARTESIAN_POINT('Ctrl Pts',(-133.450342199252,78.5492904652967,
15.));
#102620=CARTESIAN_POINT('Ctrl Pts',(-138.125602295758,82.363078563712,20.5946658547204));
#102621=CARTESIAN_POINT('Ctrl Pts',(-137.815694542575,82.1432725399766,
15.));
#102622=CARTESIAN_POINT('Ctrl Pts',(-133.228138334214,78.8898037742923,
15.));
#102623=CARTESIAN_POINT('Ctrl Pts',(-137.019375039701,83.6945222775864,
20.60906554297));
#102624=CARTESIAN_POINT('Ctrl Pts',(-136.755868579493,83.4385966861434,
15.));
#102625=CARTESIAN_POINT('Ctrl Pts',(-132.711488428371,79.5109388899551,
15.));
#102626=CARTESIAN_POINT('Ctrl Pts',(-136.389151758696,84.2960919939799,
20.6198163629857));
#102627=CARTESIAN_POINT('Ctrl Pts',(-136.152485013131,84.0276377002101,
15.0000000000028));
#102628=CARTESIAN_POINT('Ctrl Pts',(-132.417077745276,79.7915182397671,
15.));
#102629=CARTESIAN_POINT('Ctrl Pts',(-135.698427555885,84.81764684323,20.6338349824258));
#102630=CARTESIAN_POINT('Ctrl Pts',(-135.49112993929,84.5425449925386,15.));
#102631=CARTESIAN_POINT('Ctrl Pts',(-132.094339875014,80.0347110117069,
15.));
#102632=CARTESIAN_POINT('',(-135.698558091381,84.8175388145618,20.6337087627908));
#102633=CARTESIAN_POINT('',(-138.987639388939,80.85883316234,20.5908954946373));
#102634=CARTESIAN_POINT('Ctrl Pts',(-135.698558091381,84.8175388145618,
20.6337087627908));
#102635=CARTESIAN_POINT('Ctrl Pts',(-135.869693267621,84.6883132200843,
20.6302355874252));
#102636=CARTESIAN_POINT('Ctrl Pts',(-136.037704738368,84.5537564633835,
20.6269408033687));
#102637=CARTESIAN_POINT('Ctrl Pts',(-136.359237054478,84.2806593495129,
20.6208812869068));
#102638=CARTESIAN_POINT('Ctrl Pts',(-136.513069976923,84.142559411891,20.6180995419233));
#102639=CARTESIAN_POINT('Ctrl Pts',(-136.813254855983,83.8576984725657,
20.6129221632035));
#102640=CARTESIAN_POINT('Ctrl Pts',(-136.959611423639,83.7109435318869,
20.6105262852977));
#102641=CARTESIAN_POINT('Ctrl Pts',(-137.244174386652,83.4093534536538,
20.6061383177527));
#102642=CARTESIAN_POINT('Ctrl Pts',(-137.382383435633,83.2545215238986,
20.6041460913595));
#102643=CARTESIAN_POINT('Ctrl Pts',(-137.650044471347,82.937423732285,20.6005768924356));
#102644=CARTESIAN_POINT('Ctrl Pts',(-137.779496766198,82.7751586359696,
20.5989998998296));
#102645=CARTESIAN_POINT('Ctrl Pts',(-138.029157825029,82.4438309810784,
20.596265658681));
#102646=CARTESIAN_POINT('Ctrl Pts',(-138.149360347301,82.2747644160962,
20.5951086855431));
#102647=CARTESIAN_POINT('Ctrl Pts',(-138.379991646703,81.9306641312689,
20.5932139571147));
#102648=CARTESIAN_POINT('Ctrl Pts',(-138.4904156294,81.755627985677,20.5924763993724));
#102649=CARTESIAN_POINT('Ctrl Pts',(-138.701161706468,81.4002979911079,
20.5914120249744));
#102650=CARTESIAN_POINT('Ctrl Pts',(-138.801470466862,81.2199980166165,
20.5910857361794));
#102651=CARTESIAN_POINT('Ctrl Pts',(-138.927437639306,80.9782445759011,
20.5909161475628));
#102652=CARTESIAN_POINT('Ctrl Pts',(-138.957820548355,80.9186405040121,
20.5908954946373));
#102653=CARTESIAN_POINT('Ctrl Pts',(-138.987639388939,80.85883316234,20.5908954946373));
#102654=CARTESIAN_POINT('Origin',(-132.094402990454,80.0346634515602,21.));
#102655=CARTESIAN_POINT('Origin',(-133.630529596088,78.1878767473017,21.));
#102656=CARTESIAN_POINT('Ctrl Pts',(72.769120989743,97.9812689992705,16.9850382002098));
#102657=CARTESIAN_POINT('Ctrl Pts',(72.7218754948572,97.2044812697537,17.5325245346228));
#102658=CARTESIAN_POINT('Ctrl Pts',(71.7705625420264,97.2156400731589,17.54839106438));
#102659=CARTESIAN_POINT('Ctrl Pts',(72.7876428904704,98.5038239954427,17.728051057014));
#102660=CARTESIAN_POINT('Ctrl Pts',(72.7379829569231,97.6574469089961,18.1722191129842));
#102661=CARTESIAN_POINT('Ctrl Pts',(71.7890844524277,97.663544589848,18.1852595604349));
#102662=CARTESIAN_POINT('Ctrl Pts',(72.7972436553353,98.8792119815119,18.5722909254));
#102663=CARTESIAN_POINT('Ctrl Pts',(72.7463761592436,97.983831839708,18.9024206493346));
#102664=CARTESIAN_POINT('Ctrl Pts',(71.798685207606,97.9853054236907,18.9088931243428));
#102665=CARTESIAN_POINT('Ctrl Pts',(72.7972436553352,99.0808593381532,19.4579937214848));
#102666=CARTESIAN_POINT('Ctrl Pts',(72.7463761592751,98.1581460779155,19.6680672254729));
#102667=CARTESIAN_POINT('Ctrl Pts',(71.7986852076186,98.1581460779155,19.6680672254729));
#102668=CARTESIAN_POINT('',(72.7972436553352,99.0808593381532,19.4579937214848));
#102669=CARTESIAN_POINT('',(72.769120989743,97.9812689992705,16.9850382002098));
#102670=CARTESIAN_POINT('Origin',(72.4998993289727,93.6229474204094,20.4038916386864));
#102671=CARTESIAN_POINT('',(71.7705625420264,97.2156400731589,17.54839106438));
#102672=CARTESIAN_POINT('Origin',(71.7705625420264,98.0336049555134,16.9731229084434));
#102673=CARTESIAN_POINT('',(71.7986852076186,98.1581460779155,19.6680672254729));
#102674=CARTESIAN_POINT('Origin',(71.5013303410955,93.4797793394931,20.4789064945039));
#102675=CARTESIAN_POINT('Origin',(71.7986852076186,99.1331952943961,19.4460784297183));
#102676=CARTESIAN_POINT('Ctrl Pts',(-71.7705625420264,97.2156400731589,
17.54839106438));
#102677=CARTESIAN_POINT('Ctrl Pts',(-72.7218754948573,97.2044812697537,
17.5325245346228));
#102678=CARTESIAN_POINT('Ctrl Pts',(-72.7691209897431,97.9812689992705,
16.9850382002098));
#102679=CARTESIAN_POINT('Ctrl Pts',(-71.7890844524277,97.663544589848,18.1852595604349));
#102680=CARTESIAN_POINT('Ctrl Pts',(-72.7379829569232,97.6574469089961,
18.1722191129842));
#102681=CARTESIAN_POINT('Ctrl Pts',(-72.7876428904705,98.5038239954427,
17.728051057014));
#102682=CARTESIAN_POINT('Ctrl Pts',(-71.7986852076061,97.9853054236907,
18.9088931243428));
#102683=CARTESIAN_POINT('Ctrl Pts',(-72.7463761592437,97.983831839708,18.9024206493346));
#102684=CARTESIAN_POINT('Ctrl Pts',(-72.7972436553354,98.8792119815119,
18.5722909254));
#102685=CARTESIAN_POINT('Ctrl Pts',(-71.7986852076187,98.1581460779155,
19.6680672254729));
#102686=CARTESIAN_POINT('Ctrl Pts',(-72.7463761592752,98.1581460779155,
19.6680672254729));
#102687=CARTESIAN_POINT('Ctrl Pts',(-72.7972436553353,99.0808593381532,
19.4579937214848));
#102688=CARTESIAN_POINT('',(-71.7705625420265,97.2156400731589,17.54839106438));
#102689=CARTESIAN_POINT('',(-71.7986852076187,98.1581460779155,19.6680672254729));
#102690=CARTESIAN_POINT('Origin',(-71.5013303411027,93.4797793395949,20.4789064944538));
#102691=CARTESIAN_POINT('',(-72.7691209897431,97.9812689992705,16.9850382002098));
#102692=CARTESIAN_POINT('Origin',(-71.7705625420265,98.0336049555134,16.9731229084434));
#102693=CARTESIAN_POINT('',(-72.7972436553353,99.0808593381532,19.4579937214848));
#102694=CARTESIAN_POINT('Origin',(-72.4998993289747,93.6229474204389,20.4038916386788));
#102695=CARTESIAN_POINT('Origin',(-71.7986852076187,99.1331952943961,19.4460784297183));
#102696=CARTESIAN_POINT('Origin',(73.1653879570631,102.323437032389,86.7739955090347));
#102697=CARTESIAN_POINT('',(73.2202585152745,103.410346912838,87.7184053219175));
#102698=CARTESIAN_POINT('',(72.2151376145023,103.287957158398,86.7262227939858));
#102699=CARTESIAN_POINT('Origin',(73.2193321647974,103.340587507085,86.7206918699967));
#102700=CARTESIAN_POINT('',(73.7740048076136,113.851127786115,87.1712271823682));
#102701=CARTESIAN_POINT('',(73.7711777514712,113.797824181002,87.1740207059399));
#102702=CARTESIAN_POINT('',(72.7754083019386,113.85175425857,86.1725976476136));
#102703=CARTESIAN_POINT('Origin',(73.7740048076136,113.798791829872,86.1725976476136));
#102704=CARTESIAN_POINT('',(72.775446359897,113.851127786115,86.1606823558472));
#102705=CARTESIAN_POINT('Origin',(73.7740048076136,113.798791829872,86.1725976476136));
#102706=CARTESIAN_POINT('',(72.2151648560018,103.287126743671,86.7143181908254));
#102707=CARTESIAN_POINT('',(72.1654446027669,102.349660838848,86.7634486970507));
#102708=CARTESIAN_POINT('Origin',(73.2192230012143,103.340575267368,86.7206891501183));
#102709=CARTESIAN_POINT('Origin',(-73.1653879570632,102.323437032389,86.7739955090347));
#102710=CARTESIAN_POINT('',(-72.2151376145024,103.287957158398,86.7262227939858));
#102711=CARTESIAN_POINT('',(-72.2151648560019,103.287126743671,86.7143181908254));
#102712=CARTESIAN_POINT('Origin',(-73.2192230012144,103.340575267368,86.7206891501183));
#102713=CARTESIAN_POINT('',(-72.775446359897,113.851127786115,86.1606823558472));
#102714=CARTESIAN_POINT('',(-72.1654446027669,102.349660838848,86.7634486970507));
#102715=CARTESIAN_POINT('',(-72.7754083019387,113.85175425857,86.1725976476136));
#102716=CARTESIAN_POINT('Origin',(-73.7740048076137,113.798791829872,86.1725976476136));
#102717=CARTESIAN_POINT('',(-73.7740048076137,113.851127786115,87.1712271823682));
#102718=CARTESIAN_POINT('Origin',(-73.7740048076137,113.798791829872,86.1725976476136));
#102719=CARTESIAN_POINT('',(-73.2202585152746,103.410346912838,87.7184053219175));
#102720=CARTESIAN_POINT('',(-73.7711777514712,113.797824181002,87.1740207059399));
#102721=CARTESIAN_POINT('Origin',(-73.219332164797,103.340587507085,86.7206918699974));
#102722=CARTESIAN_POINT('Ctrl Pts',(105.563240996608,-103.962374495632,
20.5671172807438));
#102723=CARTESIAN_POINT('Ctrl Pts',(105.50900871877,-102.920841470099,20.6307128772985));
#102724=CARTESIAN_POINT('Ctrl Pts',(104.468959864288,-103.021170868068,
20.6337087627909));
#102725=CARTESIAN_POINT('Ctrl Pts',(105.561913478216,-103.953155320868,
20.4149987402238));
#102726=CARTESIAN_POINT('Ctrl Pts',(105.507876114755,-102.912934285645,
20.5013223350687));
#102727=CARTESIAN_POINT('Ctrl Pts',(104.467759738161,-103.013274712569,
20.5033214422864));
#102728=CARTESIAN_POINT('Ctrl Pts',(105.560327300433,-103.938968483157,
20.2631844535846));
#102729=CARTESIAN_POINT('Ctrl Pts',(105.506525310915,-102.90083509025,20.3722015892647));
#102730=CARTESIAN_POINT('Ctrl Pts',(104.46636899744,-103.001117566312,20.373194910984));
#102731=CARTESIAN_POINT('Ctrl Pts',(105.55848583921,-103.919844177147,20.1119975357454));
#102732=CARTESIAN_POINT('Ctrl Pts',(105.504959014268,-102.884568477641,
20.2436061242208));
#102733=CARTESIAN_POINT('Ctrl Pts',(104.464790602103,-102.984725304014,
20.2436061242208));
#102734=CARTESIAN_POINT('',(105.55848583921,-103.919844177147,20.1119975357454));
#102735=CARTESIAN_POINT('Origin',(105.200239432247,-96.990913103815,20.9928116042792));
#102736=CARTESIAN_POINT('',(104.464790602103,-102.984725304014,20.2436061242208));
#102737=CARTESIAN_POINT('Origin',(104.201633589923,-97.0455694585846,20.9980637759345));
#102738=CARTESIAN_POINT('Origin',(104.559871687762,-103.97218013339,20.1175404782576));
#102739=CARTESIAN_POINT('Ctrl Pts',(-104.468959864288,-103.021170868068,
20.6337087627909));
#102740=CARTESIAN_POINT('Ctrl Pts',(-105.50900871877,-102.920841470099,
20.6307128772985));
#102741=CARTESIAN_POINT('Ctrl Pts',(-105.563240996608,-103.962374495632,
20.5671172807438));
#102742=CARTESIAN_POINT('Ctrl Pts',(-104.467759738161,-103.013274712569,
20.5033214422864));
#102743=CARTESIAN_POINT('Ctrl Pts',(-105.507876114755,-102.912934285645,
20.5013223350687));
#102744=CARTESIAN_POINT('Ctrl Pts',(-105.561913478216,-103.953155320868,
20.4149987402238));
#102745=CARTESIAN_POINT('Ctrl Pts',(-104.46636899744,-103.001117566312,
20.373194910984));
#102746=CARTESIAN_POINT('Ctrl Pts',(-105.506525310915,-102.90083509025,
20.3722015892647));
#102747=CARTESIAN_POINT('Ctrl Pts',(-105.560327300433,-103.938968483157,
20.2631844535846));
#102748=CARTESIAN_POINT('Ctrl Pts',(-104.464790602103,-102.984725304014,
20.2436061242208));
#102749=CARTESIAN_POINT('Ctrl Pts',(-105.504959014268,-102.884568477641,
20.2436061242208));
#102750=CARTESIAN_POINT('Ctrl Pts',(-105.55848583921,-103.919844177147,
20.1119975357454));
#102751=CARTESIAN_POINT('',(-104.464790602103,-102.984725304014,20.2436061242208));
#102752=CARTESIAN_POINT('Origin',(-104.201633589923,-97.0455694585851,20.9980637759345));
#102753=CARTESIAN_POINT('',(-105.55848583921,-103.919844177147,20.1119975357454));
#102754=CARTESIAN_POINT('Origin',(-105.200239432232,-96.9909131038342,20.9928116042772));
#102755=CARTESIAN_POINT('Origin',(-104.559871687762,-103.97218013339,20.1175404782576));
#102756=CARTESIAN_POINT('Ctrl Pts',(-105.912876986258,80.1540294725136,
15.));
#102757=CARTESIAN_POINT('Ctrl Pts',(-105.912876986258,83.7182307230532,
14.9999999999999));
#102758=CARTESIAN_POINT('Ctrl Pts',(-109.171628735469,85.1618607280629,
14.9999999999999));
#102759=CARTESIAN_POINT('Ctrl Pts',(-112.430380484679,86.605490733072,14.9999999999999));
#102760=CARTESIAN_POINT('Ctrl Pts',(-115.070204374155,84.2107338796746,
15.));
#102761=CARTESIAN_POINT('Ctrl Pts',(-108.925351052541,80.1540294725136,
15.0000000000091));
#102762=CARTESIAN_POINT('Ctrl Pts',(-108.925351052542,81.757920035253,15.000000000009));
#102763=CARTESIAN_POINT('Ctrl Pts',(-110.391789339683,82.4075535375061,
15.000000000009));
#102764=CARTESIAN_POINT('Ctrl Pts',(-111.858227626825,83.0571870397588,
15.000000000009));
#102765=CARTESIAN_POINT('Ctrl Pts',(-113.046148377086,81.9795464557322,
15.0000000000091));
#102766=CARTESIAN_POINT('Ctrl Pts',(-110.547452472852,80.1540294725135,
12.4615384615459));
#102767=CARTESIAN_POINT('Ctrl Pts',(-110.547452472852,80.702368126435,12.4615384615459));
#102768=CARTESIAN_POINT('Ctrl Pts',(-111.0487988958,80.9244650502795,12.4615384615459));
#102769=CARTESIAN_POINT('Ctrl Pts',(-111.550145318748,81.1465619741239,
12.4615384615459));
#102770=CARTESIAN_POINT('Ctrl Pts',(-111.95627207097,80.7781378428372,12.4615384615459));
#102771=CARTESIAN_POINT('',(-110.54745247284,80.154029472515,12.4615384615385));
#102772=CARTESIAN_POINT('Origin',(-105.912876986258,80.154029472515,9.49999999999999));
#102773=CARTESIAN_POINT('',(-111.956272070975,80.7781378428452,12.4615384615625));
#102774=CARTESIAN_POINT('Origin',(-111.390102561308,80.154029472515,12.4615384615625));
#102775=CARTESIAN_POINT('Origin',(-115.070204374144,84.210733879662,9.49999999999999));
#102776=CARTESIAN_POINT('Ctrl Pts',(115.070204374157,84.2107338796731,15.));
#102777=CARTESIAN_POINT('Ctrl Pts',(112.430380484681,86.6054907330738,15.));
#102778=CARTESIAN_POINT('Ctrl Pts',(109.171628735469,85.1618607280639,15.));
#102779=CARTESIAN_POINT('Ctrl Pts',(105.912876986257,83.7182307230552,15.));
#102780=CARTESIAN_POINT('Ctrl Pts',(105.912876986258,80.1540294725152,14.9999999999999));
#102781=CARTESIAN_POINT('Ctrl Pts',(113.046148377086,81.979546455732,15.0000000000093));
#102782=CARTESIAN_POINT('Ctrl Pts',(111.858227626825,83.0571870397598,15.0000000000093));
#102783=CARTESIAN_POINT('Ctrl Pts',(110.391789339683,82.4075535375069,15.0000000000093));
#102784=CARTESIAN_POINT('Ctrl Pts',(108.925351052541,81.7579200352545,15.0000000000093));
#102785=CARTESIAN_POINT('Ctrl Pts',(108.925351052541,80.1540294725152,15.0000000000093));
#102786=CARTESIAN_POINT('Ctrl Pts',(111.956272070969,80.7781378428375,12.4615384615463));
#102787=CARTESIAN_POINT('Ctrl Pts',(111.550145318748,81.1465619741242,12.4615384615463));
#102788=CARTESIAN_POINT('Ctrl Pts',(111.0487988958,80.92446505028,12.4615384615463));
#102789=CARTESIAN_POINT('Ctrl Pts',(110.547452472852,80.7023681264359,12.4615384615463));
#102790=CARTESIAN_POINT('Ctrl Pts',(110.547452472852,80.1540294725153,12.4615384615463));
#102791=CARTESIAN_POINT('',(111.956272070975,80.7781378428452,12.4615384615625));
#102792=CARTESIAN_POINT('Origin',(115.070204374144,84.210733879662,9.49999999999999));
#102793=CARTESIAN_POINT('',(110.54745247284,80.154029472515,12.4615384615385));
#102794=CARTESIAN_POINT('Origin',(111.390102561308,80.154029472515,12.4615384615625));
#102795=CARTESIAN_POINT('Origin',(105.912876986258,80.154029472515,9.49999999999999));
#102796=CARTESIAN_POINT('Ctrl Pts',(90.2568549319416,114.191113706829,27.4112038497109));
#102797=CARTESIAN_POINT('Ctrl Pts',(90.2059874358815,115.113826967067,27.2011303457229));
#102798=CARTESIAN_POINT('Ctrl Pts',(89.258296484225,115.113826967067,27.2011303457229));
#102799=CARTESIAN_POINT('Ctrl Pts',(90.2568549319425,114.030083702142,26.7039060811433));
#102800=CARTESIAN_POINT('Ctrl Pts',(90.2059874358714,114.918853114507,26.34473981701));
#102801=CARTESIAN_POINT('Ctrl Pts',(89.2582964842199,114.917012634548,26.3366558119407));
#102802=CARTESIAN_POINT('Ctrl Pts',(90.2664164199304,113.696327167667,26.039233915645));
#102803=CARTESIAN_POINT('Ctrl Pts',(90.2174901683613,114.515692240004,25.5379060983537));
#102804=CARTESIAN_POINT('Ctrl Pts',(89.2678579884801,114.509087346219,25.5242775982701));
#102805=CARTESIAN_POINT('Ctrl Pts',(90.2845259825372,113.225219077866,25.4876372131205));
#102806=CARTESIAN_POINT('Ctrl Pts',(90.2392134964487,113.948744521238,24.8682004447671));
#102807=CARTESIAN_POINT('Ctrl Pts',(89.2859675348206,113.933289087223,24.8501044565567));
#102808=CARTESIAN_POINT('',(90.2568549319416,114.191113706829,27.411203849711));
#102809=CARTESIAN_POINT('',(90.2845259825372,113.225219077866,25.4876372131205));
#102810=CARTESIAN_POINT('Origin',(90.4520867964892,110.602238127924,28.0090232307277));
#102811=CARTESIAN_POINT('',(89.2859675348206,113.933289087224,24.8501044565567));
#102812=CARTESIAN_POINT('Origin',(89.2859675348206,113.172883121623,25.4995525048869));
#102813=CARTESIAN_POINT('',(89.258296484225,115.113826967067,27.2011303457229));
#102814=CARTESIAN_POINT('Origin',(89.4535207770264,110.727581925434,27.9317188563839));
#102815=CARTESIAN_POINT('Origin',(89.258296484225,114.138777750586,27.4231191414774));
#102816=CARTESIAN_POINT('Ctrl Pts',(-89.2582964842251,115.113826967067,
27.2011303457229));
#102817=CARTESIAN_POINT('Ctrl Pts',(-90.2059874358816,115.113826967067,
27.2011303457229));
#102818=CARTESIAN_POINT('Ctrl Pts',(-90.2568549319417,114.191113706829,
27.4112038497109));
#102819=CARTESIAN_POINT('Ctrl Pts',(-89.25829648422,114.917012634548,26.3366558119407));
#102820=CARTESIAN_POINT('Ctrl Pts',(-90.2059874358715,114.918853114508,
26.3447398170124));
#102821=CARTESIAN_POINT('Ctrl Pts',(-90.2568549319425,114.030083702142,
26.7039060811433));
#102822=CARTESIAN_POINT('Ctrl Pts',(-89.2678579884802,114.509087346219,
25.5242775982701));
#102823=CARTESIAN_POINT('Ctrl Pts',(-90.2174901683615,114.515692240006,
25.53790609835));
#102824=CARTESIAN_POINT('Ctrl Pts',(-90.2664164199305,113.696327167667,
26.039233915645));
#102825=CARTESIAN_POINT('Ctrl Pts',(-89.2859675348207,113.933289087223,
24.8501044565567));
#102826=CARTESIAN_POINT('Ctrl Pts',(-90.2392134964488,113.948744521238,
24.8682004447671));
#102827=CARTESIAN_POINT('Ctrl Pts',(-90.2845259825373,113.225219077866,
25.4876372131205));
#102828=CARTESIAN_POINT('',(-89.2859675348207,113.933289087224,24.8501044565567));
#102829=CARTESIAN_POINT('',(-89.2582964842251,115.113826967067,27.2011303457229));
#102830=CARTESIAN_POINT('Origin',(-89.4535207770189,110.727581925593,27.9317188563055));
#102831=CARTESIAN_POINT('',(-90.2845259825373,113.225219077866,25.4876372131205));
#102832=CARTESIAN_POINT('Origin',(-89.2859675348207,113.172883121623,25.4995525048869));
#102833=CARTESIAN_POINT('',(-90.2568549319417,114.191113706829,27.411203849711));
#102834=CARTESIAN_POINT('Origin',(-90.4520867964734,110.602238128195,28.0090232306027));
#102835=CARTESIAN_POINT('Origin',(-89.2582964842251,114.138777750586,27.4231191414774));
#102836=CARTESIAN_POINT('Ctrl Pts',(-115.070204374103,-91.7569822585141,
15.));
#102837=CARTESIAN_POINT('Ctrl Pts',(-112.430380484613,-94.1517391118599,
15.));
#102838=CARTESIAN_POINT('Ctrl Pts',(-109.171628735435,-92.7081091068383,
15.));
#102839=CARTESIAN_POINT('Ctrl Pts',(-105.912876986258,-91.2644791018173,
15.));
#102840=CARTESIAN_POINT('Ctrl Pts',(-105.912876986258,-87.7002778513036,
15.));
#102841=CARTESIAN_POINT('Ctrl Pts',(-113.046148377067,-89.5257948345482,
15.0000000000002));
#102842=CARTESIAN_POINT('Ctrl Pts',(-111.858227626796,-90.6034354185537,
15.0000000000002));
#102843=CARTESIAN_POINT('Ctrl Pts',(-110.391789339666,-89.9538019162941,
15.0000000000001));
#102844=CARTESIAN_POINT('Ctrl Pts',(-108.925351052537,-89.3041684140347,
15.0000000000001));
#102845=CARTESIAN_POINT('Ctrl Pts',(-108.925351052537,-87.7002778513036,
15.0000000000002));
#102846=CARTESIAN_POINT('Ctrl Pts',(-111.95627207097,-88.3243862216436,
12.4615384615383));
#102847=CARTESIAN_POINT('Ctrl Pts',(-111.550145318741,-88.6928103529275,
12.4615384615383));
#102848=CARTESIAN_POINT('Ctrl Pts',(-111.048798895791,-88.470713429078,
12.4615384615383));
#102849=CARTESIAN_POINT('Ctrl Pts',(-110.54745247284,-88.2486165052287,
12.4615384615383));
#102850=CARTESIAN_POINT('Ctrl Pts',(-110.54745247284,-87.7002778513036,
12.4615384615383));
#102851=CARTESIAN_POINT('',(-111.95627207097,-88.3243862216436,12.4615384615384));
#102852=CARTESIAN_POINT('Origin',(-115.070204374102,-91.7569822585145,9.50000000000008));
#102853=CARTESIAN_POINT('',(-110.54745247284,-87.7002778513034,12.4615384615384));
#102854=CARTESIAN_POINT('Origin',(-111.39010256131,-87.7002778513035,12.4615384615384));
#102855=CARTESIAN_POINT('Origin',(-105.912876986258,-87.7002778513034,9.49999999999996));
#102856=CARTESIAN_POINT('Ctrl Pts',(105.912876986257,-87.7002778513021,
15.));
#102857=CARTESIAN_POINT('Ctrl Pts',(105.912876986258,-91.2644791018163,
14.9999999999999));
#102858=CARTESIAN_POINT('Ctrl Pts',(109.171628735435,-92.7081091068381,
14.9999999999999));
#102859=CARTESIAN_POINT('Ctrl Pts',(112.430380484612,-94.1517391118593,
14.9999999999999));
#102860=CARTESIAN_POINT('Ctrl Pts',(115.070204374103,-91.7569822585151,
15.));
#102861=CARTESIAN_POINT('Ctrl Pts',(108.925351052536,-87.7002778513021,
15.0000000000003));
#102862=CARTESIAN_POINT('Ctrl Pts',(108.925351052537,-89.3041684140336,
15.0000000000003));
#102863=CARTESIAN_POINT('Ctrl Pts',(110.391789339667,-89.9538019162935,
15.0000000000003));
#102864=CARTESIAN_POINT('Ctrl Pts',(111.858227626796,-90.6034354185531,
15.0000000000003));
#102865=CARTESIAN_POINT('Ctrl Pts',(113.046148377067,-89.5257948345481,
15.0000000000003));
#102866=CARTESIAN_POINT('Ctrl Pts',(110.54745247284,-87.700277851302,12.461538461538));
#102867=CARTESIAN_POINT('Ctrl Pts',(110.54745247284,-88.2486165052279,12.4615384615379));
#102868=CARTESIAN_POINT('Ctrl Pts',(111.048798895791,-88.4707134290776,
12.4615384615379));
#102869=CARTESIAN_POINT('Ctrl Pts',(111.550145318742,-88.6928103529273,
12.4615384615379));
#102870=CARTESIAN_POINT('Ctrl Pts',(111.956272070972,-88.3243862216432,
12.461538461538));
#102871=CARTESIAN_POINT('',(110.54745247284,-87.7002778513034,12.4615384615384));
#102872=CARTESIAN_POINT('Origin',(105.912876986258,-87.7002778513034,9.49999999999996));
#102873=CARTESIAN_POINT('',(111.95627207097,-88.3243862216436,12.4615384615384));
#102874=CARTESIAN_POINT('Origin',(111.39010256131,-87.7002778513035,12.4615384615384));
#102875=CARTESIAN_POINT('Origin',(115.070204374102,-91.7569822585145,9.50000000000008));
#102876=CARTESIAN_POINT('Origin',(107.499673376866,-114.836538045231,86.3514961978887));
#102877=CARTESIAN_POINT('',(107.91459193608,-115.744030075289,86.2859156779088));
#102878=CARTESIAN_POINT('',(106.501059225418,-114.888874001474,86.3570391404009));
#102879=CARTESIAN_POINT('Origin',(107.499673376866,-114.836538045231,86.3514961978887));
#102880=CARTESIAN_POINT('',(107.504712756279,-114.888874001474,87.3501130174642));
#102881=CARTESIAN_POINT('Origin',(107.499673376866,-114.836538045231,86.3514961978887));
#102882=CARTESIAN_POINT('Origin',(107.499673376866,-114.836538045231,86.3514961978887));
#102883=CARTESIAN_POINT('Origin',(107.46879568915,-114.605970485828,82.9655829981288));
#102884=CARTESIAN_POINT('',(107.285806216186,-111.048808394341,17.336003094724));
#102885=CARTESIAN_POINT('',(105.872273505524,-110.193652320526,17.4071265572161));
#102886=CARTESIAN_POINT('Origin',(106.870887656972,-110.141316364283,17.4015836147039));
#102887=CARTESIAN_POINT('',(107.923873212469,-115.813334527901,87.3036601581382));
#102888=CARTESIAN_POINT('',(105.864661634048,-110.136813523369,16.5724417730668));
#102889=CARTESIAN_POINT('Origin',(-107.46879568915,-114.605970485828,82.9655829981288));
#102890=CARTESIAN_POINT('',(-107.285806216187,-111.048808394341,17.336003094724));
#102891=CARTESIAN_POINT('',(-105.872273505524,-110.193652320526,17.4071265572161));
#102892=CARTESIAN_POINT('Origin',(-106.870887656972,-110.141316364283,17.4015836147039));
#102893=CARTESIAN_POINT('',(-106.501059225418,-114.888874001474,86.3570391404009));
#102894=CARTESIAN_POINT('',(-105.864661634048,-110.136813523369,16.5724417730668));
#102895=CARTESIAN_POINT('',(-107.91459193608,-115.744030075289,86.2859156779088));
#102896=CARTESIAN_POINT('Origin',(-107.499673376866,-114.836538045231,86.3514961978887));
#102897=CARTESIAN_POINT('',(-107.923873212469,-115.813334527901,87.3036601581382));
#102898=CARTESIAN_POINT('Origin',(-107.499673376866,-114.836538045231,86.3514961978887));
#102899=CARTESIAN_POINT('',(-107.50471275628,-114.888874001474,87.3501130174642));
#102900=CARTESIAN_POINT('Origin',(-107.499673376866,-114.836538045231,86.3514961978887));
#102901=CARTESIAN_POINT('Origin',(-107.499673376866,-114.836538045231,86.3514961978887));
#102902=CARTESIAN_POINT('Origin',(-111.390102561308,80.154029472515,13.0000000000284));
#102903=CARTESIAN_POINT('',(-111.39010256131,80.154029472515,12.));
#102904=CARTESIAN_POINT('Origin',(-111.39010256131,80.154029472515,13.));
#102905=CARTESIAN_POINT('Origin',(-111.390102561308,80.154029472515,13.0000000000284));
#102906=CARTESIAN_POINT('Origin',(111.390102561308,80.154029472515,13.0000000000284));
#102907=CARTESIAN_POINT('',(111.39010256131,80.154029472515,12.));
#102908=CARTESIAN_POINT('Origin',(111.390102561308,80.154029472515,13.0000000000284));
#102909=CARTESIAN_POINT('Origin',(111.39010256131,80.154029472515,13.));
#102910=CARTESIAN_POINT('Origin',(106.870887656972,-110.141316364283,17.4015836147038));
#102911=CARTESIAN_POINT('',(106.875927036385,-110.193652320526,16.4029667951282));
#102912=CARTESIAN_POINT('Origin',(106.870887656972,-110.141316364283,17.4015836147038));
#102913=CARTESIAN_POINT('Origin',(106.870887656972,-110.141316364283,17.4015836147038));
#102914=CARTESIAN_POINT('Origin',(-106.870887656972,-110.141316364283,17.4015836147038));
#102915=CARTESIAN_POINT('',(-106.875927036386,-110.193652320526,16.4029667951282));
#102916=CARTESIAN_POINT('Origin',(-106.870887656972,-110.141316364283,17.4015836147038));
#102917=CARTESIAN_POINT('Origin',(-106.870887656972,-110.141316364283,17.4015836147038));
#102918=CARTESIAN_POINT('Origin',(-3.5527136788005E-14,-3.77312418982656,
12.));
#102919=CARTESIAN_POINT('',(121.584362572506,-78.4373601266934,12.));
#102920=CARTESIAN_POINT('',(121.584362572506,70.891111747004,12.));
#102921=CARTESIAN_POINT('',(121.584362572506,-3.77312418982656,12.));
#102922=CARTESIAN_POINT('',(111.39010256131,-87.7002778513034,12.));
#102923=CARTESIAN_POINT('Ctrl Pts',(111.39010256131,-87.7002778513034,12.));
#102924=CARTESIAN_POINT('Ctrl Pts',(114.790686457329,-84.6153858535855,
12.));
#102925=CARTESIAN_POINT('Ctrl Pts',(118.18804597649,-81.5269484069254,12.));
#102926=CARTESIAN_POINT('Ctrl Pts',(121.584362572506,-78.4373601266935,
12.));
#102927=CARTESIAN_POINT('',(111.39010256131,-3.77312418982655,12.));
#102928=CARTESIAN_POINT('Ctrl Pts',(121.584362572506,70.891111747004,12.));
#102929=CARTESIAN_POINT('Ctrl Pts',(118.188045977084,73.9807000281819,12.));
#102930=CARTESIAN_POINT('Ctrl Pts',(114.790686457638,77.0691374748518,12.));
#102931=CARTESIAN_POINT('Ctrl Pts',(111.390102561314,80.1540294725113,12.));
#102932=CARTESIAN_POINT('Origin',(-3.5527136788005E-14,-3.77312418982656,
12.));
#102933=CARTESIAN_POINT('',(-121.584362572506,-78.4373601266934,12.));
#102934=CARTESIAN_POINT('',(-121.584362572506,70.891111747004,12.));
#102935=CARTESIAN_POINT('',(-121.584362572506,-3.77312418982656,12.));
#102936=CARTESIAN_POINT('Ctrl Pts',(-121.584362572506,70.891111747004,12.));
#102937=CARTESIAN_POINT('Ctrl Pts',(-118.188045977084,73.9807000281819,
12.));
#102938=CARTESIAN_POINT('Ctrl Pts',(-114.790686457638,77.0691374748518,
12.));
#102939=CARTESIAN_POINT('Ctrl Pts',(-111.390102561314,80.1540294725113,
12.));
#102940=CARTESIAN_POINT('',(-111.39010256131,-87.7002778513034,12.));
#102941=CARTESIAN_POINT('',(-111.39010256131,-3.77312418982655,12.));
#102942=CARTESIAN_POINT('Ctrl Pts',(-111.39010256131,-87.7002778513034,
12.));
#102943=CARTESIAN_POINT('Ctrl Pts',(-114.790686457329,-84.6153858535855,
12.));
#102944=CARTESIAN_POINT('Ctrl Pts',(-118.18804597649,-81.5269484069254,
12.));
#102945=CARTESIAN_POINT('Ctrl Pts',(-121.584362572506,-78.4373601266935,
12.));
#102946=CARTESIAN_POINT('Origin',(-103.446297209215,-111.71178796318,17.4666078772708));
#102947=CARTESIAN_POINT('',(-121.613272622772,-104.478422995286,17.0639609479408));
#102948=CARTESIAN_POINT('',(-121.203393441008,-103.623266922366,16.1309246483007));
#102949=CARTESIAN_POINT('Origin',(-121.198354061595,-103.570930966123,17.1295414678763));
#102950=CARTESIAN_POINT('',(-121.239378710523,-103.606764556721,16.1302413795568));
#102951=CARTESIAN_POINT('',(-105.979156124328,-111.648020735281,17.3608130566603));
#102952=CARTESIAN_POINT('Origin',(103.446297209215,-111.71178796318,17.4666078772708));
#102953=CARTESIAN_POINT('',(121.613272622772,-104.478422995286,17.0639609479408));
#102954=CARTESIAN_POINT('',(121.203393441008,-103.623266922366,16.1309246483007));
#102955=CARTESIAN_POINT('Origin',(121.198354061595,-103.570930966123,17.1295414678763));
#102956=CARTESIAN_POINT('',(105.979156124328,-111.648020735281,17.3608130566603));
#102957=CARTESIAN_POINT('',(121.239378710523,-103.606764556721,16.1302413795568));
#102958=CARTESIAN_POINT('Origin',(111.39010256131,-87.7002778513035,12.9999999999999));
#102959=CARTESIAN_POINT('Origin',(111.39010256131,-87.7002778513035,12.9999999999999));
#102960=CARTESIAN_POINT('Origin',(111.39010256131,-87.7002778513035,13.));
#102961=CARTESIAN_POINT('Ctrl Pts',(122.151394089106,-79.0606854294454,
12.4615384636471));
#102962=CARTESIAN_POINT('Ctrl Pts',(121.952933058801,-78.8425215740376,
12.));
#102963=CARTESIAN_POINT('Ctrl Pts',(121.584362572506,-78.4373601266935,
12.));
#102964=CARTESIAN_POINT('Ctrl Pts',(118.75499712815,-82.1503468199085,12.4615384668441));
#102965=CARTESIAN_POINT('Ctrl Pts',(118.556564226703,-81.9321573771638,
12.0000000000208));
#102966=CARTESIAN_POINT('Ctrl Pts',(118.18804597649,-81.5269484069255,12.));
#102967=CARTESIAN_POINT('Ctrl Pts',(115.35723673949,-85.2391488005989,12.4615384619174));
#102968=CARTESIAN_POINT('Ctrl Pts',(115.15894414055,-85.0208317689418,12.0000000004159));
#102969=CARTESIAN_POINT('Ctrl Pts',(114.790686457329,-84.6153858535855,
12.));
#102970=CARTESIAN_POINT('Ctrl Pts',(111.956272070961,-88.3243862216332,
12.4615384615165));
#102971=CARTESIAN_POINT('Ctrl Pts',(111.758112742578,-88.105948292012,12.));
#102972=CARTESIAN_POINT('Ctrl Pts',(111.39010256131,-87.7002778513035,12.));
#102973=CARTESIAN_POINT('',(122.1513940882,-79.0606854284486,12.4615384615385));
#102974=CARTESIAN_POINT('Origin',(121.584362572506,-78.4373601266935,13.));
#102975=CARTESIAN_POINT('Ctrl Pts',(111.956272070961,-88.3243862216331,
12.4615384615165));
#102976=CARTESIAN_POINT('Ctrl Pts',(113.35657571109,-87.0540792315414,12.4615384616307));
#102977=CARTESIAN_POINT('Ctrl Pts',(114.756333461682,-85.7831703873588,
12.4615384626139));
#102978=CARTESIAN_POINT('Ctrl Pts',(118.154919701025,-82.6955033437335,
12.4615384645972));
#102979=CARTESIAN_POINT('Ctrl Pts',(120.153337837727,-80.8782931222413,
12.4615384614934));
#102980=CARTESIAN_POINT('Ctrl Pts',(122.1513940882,-79.0606854284486,12.4615384615385));
#102981=CARTESIAN_POINT('Origin',(121.584362572506,-78.4373601266934,13.));
#102982=CARTESIAN_POINT('',(122.427012660976,-78.4373601266934,12.4615384615385));
#102983=CARTESIAN_POINT('Origin',(121.584362572506,-78.4373601266934,13.));
#102984=CARTESIAN_POINT('Origin',(121.584362572506,-78.4373601266934,12.4615384615385));
#102985=CARTESIAN_POINT('Origin',(-121.584362572506,-78.4373601266934,13.));
#102986=CARTESIAN_POINT('',(-122.1513940882,-79.0606854284486,12.4615384615385));
#102987=CARTESIAN_POINT('Origin',(-121.584362572506,-78.4373601266935,13.));
#102988=CARTESIAN_POINT('',(-122.427012660976,-78.4373601266934,12.4615384615385));
#102989=CARTESIAN_POINT('Origin',(-121.584362572506,-78.4373601266934,12.4615384615385));
#102990=CARTESIAN_POINT('Origin',(-121.584362572506,-78.4373601266934,13.));
#102991=CARTESIAN_POINT('Ctrl Pts',(-121.584362572506,-78.4373601266935,
12.));
#102992=CARTESIAN_POINT('Ctrl Pts',(-121.952933058802,-78.8425215740376,
12.));
#102993=CARTESIAN_POINT('Ctrl Pts',(-122.151394089106,-79.0606854294454,
12.4615384636471));
#102994=CARTESIAN_POINT('Ctrl Pts',(-118.18804597649,-81.5269484069255,
12.));
#102995=CARTESIAN_POINT('Ctrl Pts',(-118.556564226703,-81.9321573771638,
12.0000000000208));
#102996=CARTESIAN_POINT('Ctrl Pts',(-118.75499712815,-82.1503468199085,
12.4615384668441));
#102997=CARTESIAN_POINT('Ctrl Pts',(-114.790686457329,-84.6153858535855,
12.));
#102998=CARTESIAN_POINT('Ctrl Pts',(-115.158944140551,-85.0208317689418,
12.0000000004159));
#102999=CARTESIAN_POINT('Ctrl Pts',(-115.35723673949,-85.2391488005989,
12.4615384619174));
#103000=CARTESIAN_POINT('Ctrl Pts',(-111.39010256131,-87.7002778513035,
12.));
#103001=CARTESIAN_POINT('Ctrl Pts',(-111.758112742578,-88.105948292012,
12.));
#103002=CARTESIAN_POINT('Ctrl Pts',(-111.956272070961,-88.3243862216332,
12.4615384615165));
#103003=CARTESIAN_POINT('Origin',(-111.39010256131,-87.7002778513035,13.));
#103004=CARTESIAN_POINT('Ctrl Pts',(-111.956272070961,-88.3243862216332,
12.4615384615165));
#103005=CARTESIAN_POINT('Ctrl Pts',(-113.356575711091,-87.0540792315415,
12.4615384616307));
#103006=CARTESIAN_POINT('Ctrl Pts',(-114.756333461682,-85.7831703873588,
12.4615384626139));
#103007=CARTESIAN_POINT('Ctrl Pts',(-118.154919701025,-82.6955033437335,
12.4615384645972));
#103008=CARTESIAN_POINT('Ctrl Pts',(-120.153337837727,-80.8782931222413,
12.4615384614934));
#103009=CARTESIAN_POINT('Ctrl Pts',(-122.1513940882,-79.0606854284487,12.4615384615385));
#103010=CARTESIAN_POINT('Origin',(-111.39010256131,-87.7002778513035,12.9999999999999));
#103011=CARTESIAN_POINT('Origin',(-111.39010256131,-87.7002778513035,12.9999999999999));
#103012=CARTESIAN_POINT('Origin',(-3.5527136788005E-14,115.233377757843,
26.3723127124595));
#103013=CARTESIAN_POINT('',(-89.9154566281051,115.746379719757,85.1565150418623));
#103014=CARTESIAN_POINT('',(-73.8356915849524,115.746379719757,85.1565150418623));
#103015=CARTESIAN_POINT('',(-6.18308792231689E-14,115.746379719757,85.1565150418623));
#103016=CARTESIAN_POINT('',(-74.4872760584178,115.250846853276,28.3740727771317));
#103017=CARTESIAN_POINT('',(-74.5004371411834,115.240837791774,27.2271479305235));
#103018=CARTESIAN_POINT('',(-89.2638721546398,115.250846853276,28.3740727771317));
#103019=CARTESIAN_POINT('',(-90.1898317377216,115.250846853276,28.3740727771317));
#103020=CARTESIAN_POINT('',(-89.229153123916,115.224442877251,25.3484768063184));
#103021=CARTESIAN_POINT('Origin',(-3.5527136788005E-14,109.751056276423,
28.4220687223728));
#103022=CARTESIAN_POINT('',(-74.4651806782369,113.933289087224,24.8501044565567));
#103023=CARTESIAN_POINT('Ctrl Pts',(-74.4872760584178,115.250846853276,
28.3740727771317));
#103024=CARTESIAN_POINT('Ctrl Pts',(-74.4932848595134,115.245261640256,
27.7340707564161));
#103025=CARTESIAN_POINT('Ctrl Pts',(-74.4944437164002,115.126869950594,
27.0953552900284));
#103026=CARTESIAN_POINT('Ctrl Pts',(-74.4869268661428,114.678636683985,
25.896500960863));
#103027=CARTESIAN_POINT('Ctrl Pts',(-74.4782538098406,114.348953084303,
25.3367844671853));
#103028=CARTESIAN_POINT('Ctrl Pts',(-74.4651806782369,113.933289087224,
24.8501044565567));
#103029=CARTESIAN_POINT('',(-73.561316475336,113.933289087224,24.8501044565567));
#103030=CARTESIAN_POINT('Origin',(-89.4990390172386,109.761139000594,28.419759750837));
#103031=CARTESIAN_POINT('Origin',(-3.5527136788005E-14,115.233377757843,
26.3723127124595));
#103032=CARTESIAN_POINT('',(-74.3452064839432,110.812241123418,21.1958268023183));
#103033=CARTESIAN_POINT('',(-74.468743761253,114.025980295175,24.9586319171696));
#103034=CARTESIAN_POINT('',(-89.4059417291143,110.812241123418,21.1958268023183));
#103035=CARTESIAN_POINT('',(-3.5527136788005E-14,110.812241123418,21.1958268023183));
#103036=CARTESIAN_POINT('',(-89.1804098013988,116.679302518694,28.0652730913335));
#103037=CARTESIAN_POINT('Origin',(-3.5527136788005E-14,115.233377757843,
26.3723127124595));
#103038=CARTESIAN_POINT('',(89.9154566281051,115.746379719757,85.1565150418623));
#103039=CARTESIAN_POINT('',(73.8356915849524,115.746379719757,85.1565150418623));
#103040=CARTESIAN_POINT('',(-9.2233943528411E-15,115.746379719757,85.1565150418623));
#103041=CARTESIAN_POINT('',(89.2638721546397,115.250846853276,28.3740727771317));
#103042=CARTESIAN_POINT('',(89.2291531239159,115.224442877251,25.3484768063184));
#103043=CARTESIAN_POINT('',(74.4872760584177,115.250846853276,28.3740727771317));
#103044=CARTESIAN_POINT('',(90.1898317377215,115.250846853276,28.3740727771317));
#103045=CARTESIAN_POINT('',(74.5004371411834,115.240837791774,27.2271479305235));
#103046=CARTESIAN_POINT('Origin',(-3.5527136788005E-14,109.751056276423,
28.4220687223728));
#103047=CARTESIAN_POINT('Origin',(89.4990390172385,109.761139000594,28.419759750837));
#103048=CARTESIAN_POINT('',(74.4651806782368,113.933289087224,24.8501044565567));
#103049=CARTESIAN_POINT('',(73.5613164753359,113.933289087224,24.8501044565567));
#103050=CARTESIAN_POINT('Ctrl Pts',(74.4872760584177,115.250846853276,28.3740727771317));
#103051=CARTESIAN_POINT('Ctrl Pts',(74.4932848595134,115.245261640256,27.7340707564161));
#103052=CARTESIAN_POINT('Ctrl Pts',(74.4944437164001,115.126869950594,27.0953552900284));
#103053=CARTESIAN_POINT('Ctrl Pts',(74.4869268661428,114.678636683985,25.896500960863));
#103054=CARTESIAN_POINT('Ctrl Pts',(74.4782538098406,114.348953084303,25.3367844671853));
#103055=CARTESIAN_POINT('Ctrl Pts',(74.4651806782368,113.933289087224,24.8501044565567));
#103056=CARTESIAN_POINT('Origin',(-3.5527136788005E-14,115.233377757843,
26.3723127124595));
#103057=CARTESIAN_POINT('',(89.4059417291143,110.812241123418,21.1958268023183));
#103058=CARTESIAN_POINT('',(89.1804098013987,116.679302518694,28.0652730913335));
#103059=CARTESIAN_POINT('',(74.3452064839432,110.812241123418,21.1958268023183));
#103060=CARTESIAN_POINT('',(-3.5527136788005E-14,110.812241123418,21.1958268023183));
#103061=CARTESIAN_POINT('',(74.4687437612529,114.025980295175,24.9586319171696));
#103062=CARTESIAN_POINT('Origin',(110.476903643071,99.7863546222173,30.612823503106));
#103063=CARTESIAN_POINT('',(89.8506913023192,100.54522598774,16.1326952491647));
#103064=CARTESIAN_POINT('Ctrl Pts',(89.8506913023192,100.54522598774,16.1326952491647));
#103065=CARTESIAN_POINT('Ctrl Pts',(89.8034734133658,101.524551651982,16.1840195324225));
#103066=CARTESIAN_POINT('Ctrl Pts',(89.7576205109861,102.498599789124,16.3350290636169));
#103067=CARTESIAN_POINT('Ctrl Pts',(89.6705170226313,104.39636518875,16.8302442641476));
#103068=CARTESIAN_POINT('Ctrl Pts',(89.6292695064087,105.320016212586,17.1744353071575));
#103069=CARTESIAN_POINT('Ctrl Pts',(89.5530705129791,107.0790650482,18.0419021946065));
#103070=CARTESIAN_POINT('Ctrl Pts',(89.5181211835324,107.914413279047,18.5651535884356));
#103071=CARTESIAN_POINT('Ctrl Pts',(89.4559527609832,109.462580289149,19.769284194175));
#103072=CARTESIAN_POINT('Ctrl Pts',(89.4287357118938,110.175347280506,20.450119922686));
#103073=CARTESIAN_POINT('Ctrl Pts',(89.4059417291143,110.812241123418,21.1958268023183));
#103074=CARTESIAN_POINT('',(73.9004569107382,100.54522598774,16.1326952491647));
#103075=CARTESIAN_POINT('',(110.476903643071,100.54522598774,16.1326952491647));
#103076=CARTESIAN_POINT('Ctrl Pts',(74.3452064839432,110.812241123418,21.1958268023183));
#103077=CARTESIAN_POINT('Ctrl Pts',(74.3224125011576,110.175347280506,20.4501199226855));
#103078=CARTESIAN_POINT('Ctrl Pts',(74.2951954520744,109.462580289149,19.7692841941755));
#103079=CARTESIAN_POINT('Ctrl Pts',(74.2330270295248,107.914413279046,18.565153588435));
#103080=CARTESIAN_POINT('Ctrl Pts',(74.1980777000783,107.0790650482,18.0419021946065));
#103081=CARTESIAN_POINT('Ctrl Pts',(74.1218787066487,105.320016212586,17.1744353071575));
#103082=CARTESIAN_POINT('Ctrl Pts',(74.0806311904262,104.396365188758,16.8302442641495));
#103083=CARTESIAN_POINT('Ctrl Pts',(73.9935277020714,102.498599789116,16.3350290636149));
#103084=CARTESIAN_POINT('Ctrl Pts',(73.9476747996931,101.524551651988,16.1840195324228));
#103085=CARTESIAN_POINT('Ctrl Pts',(73.9004569107382,100.54522598774,16.1326952491647));
#103086=CARTESIAN_POINT('Origin',(-110.476903643071,99.7863546222173,30.612823503106));
#103087=CARTESIAN_POINT('',(-73.9004569107383,100.54522598774,16.1326952491647));
#103088=CARTESIAN_POINT('Ctrl Pts',(-74.3452064839433,110.812241123418,
21.1958268023183));
#103089=CARTESIAN_POINT('Ctrl Pts',(-74.3224125011577,110.175347280506,
20.4501199226855));
#103090=CARTESIAN_POINT('Ctrl Pts',(-74.2951954520745,109.462580289149,
19.7692841941755));
#103091=CARTESIAN_POINT('Ctrl Pts',(-74.2330270295249,107.914413279046,
18.565153588435));
#103092=CARTESIAN_POINT('Ctrl Pts',(-74.1980777000784,107.0790650482,18.0419021946065));
#103093=CARTESIAN_POINT('Ctrl Pts',(-74.1218787066488,105.320016212586,
17.1744353071575));
#103094=CARTESIAN_POINT('Ctrl Pts',(-74.0806311904263,104.396365188758,
16.8302442641495));
#103095=CARTESIAN_POINT('Ctrl Pts',(-73.9935277020714,102.498599789116,
16.3350290636149));
#103096=CARTESIAN_POINT('Ctrl Pts',(-73.9476747996932,101.524551651988,
16.1840195324228));
#103097=CARTESIAN_POINT('Ctrl Pts',(-73.9004569107383,100.54522598774,16.1326952491647));
#103098=CARTESIAN_POINT('',(-89.8506913023193,100.54522598774,16.1326952491647));
#103099=CARTESIAN_POINT('',(-110.476903643071,100.54522598774,16.1326952491647));
#103100=CARTESIAN_POINT('Ctrl Pts',(-89.8506913023193,100.54522598774,16.1326952491647));
#103101=CARTESIAN_POINT('Ctrl Pts',(-89.8034734133658,101.524551651982,
16.1840195324225));
#103102=CARTESIAN_POINT('Ctrl Pts',(-89.7576205109861,102.498599789124,
16.3350290636169));
#103103=CARTESIAN_POINT('Ctrl Pts',(-89.6705170226313,104.39636518875,16.8302442641476));
#103104=CARTESIAN_POINT('Ctrl Pts',(-89.6292695064088,105.320016212586,
17.1744353071575));
#103105=CARTESIAN_POINT('Ctrl Pts',(-89.5530705129792,107.0790650482,18.0419021946065));
#103106=CARTESIAN_POINT('Ctrl Pts',(-89.5181211835325,107.914413279047,
18.5651535884356));
#103107=CARTESIAN_POINT('Ctrl Pts',(-89.4559527609833,109.462580289149,
19.769284194175));
#103108=CARTESIAN_POINT('Ctrl Pts',(-89.4287357118938,110.175347280506,
20.450119922686));
#103109=CARTESIAN_POINT('Ctrl Pts',(-89.4059417291143,110.812241123418,
21.1958268023183));
#103110=CARTESIAN_POINT('Origin',(121.584362572506,68.4969639314115,13.));
#103111=CARTESIAN_POINT('',(122.427012660976,70.891111747004,12.4615384615385));
#103112=CARTESIAN_POINT('',(122.427012660976,68.4969639314115,12.4615384615385));
#103113=CARTESIAN_POINT('Origin',(121.584362572506,70.891111747004,13.));
#103114=CARTESIAN_POINT('Origin',(121.584362572506,70.891111747004,13.));
#103115=CARTESIAN_POINT('',(122.151394088262,71.5144370487026,12.4615384615384));
#103116=CARTESIAN_POINT('Origin',(121.584362572506,70.891111747004,13.));
#103117=CARTESIAN_POINT('Origin',(121.584362572506,70.891111747004,12.4615384615385));
#103118=CARTESIAN_POINT('Ctrl Pts',(111.956272070977,80.7781378428374,12.4615384615345));
#103119=CARTESIAN_POINT('Ctrl Pts',(111.758112742593,80.5596999132206,12.));
#103120=CARTESIAN_POINT('Ctrl Pts',(111.39010256131,80.1540294725068,12.));
#103121=CARTESIAN_POINT('Ctrl Pts',(115.357236739726,77.6929004218473,12.4615384614111));
#103122=CARTESIAN_POINT('Ctrl Pts',(115.158944141018,77.4745833904261,11.999999999792));
#103123=CARTESIAN_POINT('Ctrl Pts',(114.790686457635,77.0691374748488,12.));
#103124=CARTESIAN_POINT('Ctrl Pts',(118.754997128507,74.604098440747,12.4615384662971));
#103125=CARTESIAN_POINT('Ctrl Pts',(118.556564227274,74.3859089982908,11.9999999995425));
#103126=CARTESIAN_POINT('Ctrl Pts',(118.188045977082,73.9807000281804,12.));
#103127=CARTESIAN_POINT('Ctrl Pts',(122.151394089176,71.5144370497079,12.4615384636651));
#103128=CARTESIAN_POINT('Ctrl Pts',(121.952933058851,71.2962731943216,12.));
#103129=CARTESIAN_POINT('Ctrl Pts',(121.584362572506,70.891111747004,12.));
#103130=CARTESIAN_POINT('Ctrl Pts',(122.151394088262,71.5144370487026,12.4615384615385));
#103131=CARTESIAN_POINT('Ctrl Pts',(121.658247280115,71.9630467576482,12.4615384614929));
#103132=CARTESIAN_POINT('Ctrl Pts',(121.165078438005,72.4116322467544,12.4615384642709));
#103133=CARTESIAN_POINT('Ctrl Pts',(117.76812599633,75.5010968611076,12.4615384649839));
#103134=CARTESIAN_POINT('Ctrl Pts',(114.863375713582,78.1409140494596,12.461538461429));
#103135=CARTESIAN_POINT('Ctrl Pts',(111.956272070977,80.7781378428374,12.4615384615345));
#103136=CARTESIAN_POINT('Origin',(111.39010256131,-99.5108501154939,13.));
#103137=CARTESIAN_POINT('',(110.54745247284,-99.5108501154939,12.4615384615385));
#103138=CARTESIAN_POINT('Origin',(-111.39010256131,-99.5108501154939,13.));
#103139=CARTESIAN_POINT('',(-110.54745247284,-99.5108501154939,12.4615384615385));
#103140=CARTESIAN_POINT('Ctrl Pts',(-111.39010256131,80.1540294725068,12.));
#103141=CARTESIAN_POINT('Ctrl Pts',(-111.758112742593,80.5596999132207,
12.));
#103142=CARTESIAN_POINT('Ctrl Pts',(-111.956272070977,80.7781378428374,
12.4615384615345));
#103143=CARTESIAN_POINT('Ctrl Pts',(-114.790686457635,77.0691374748488,
12.));
#103144=CARTESIAN_POINT('Ctrl Pts',(-115.158944141019,77.4745833904261,
11.999999999792));
#103145=CARTESIAN_POINT('Ctrl Pts',(-115.357236739726,77.6929004218473,
12.4615384614111));
#103146=CARTESIAN_POINT('Ctrl Pts',(-118.188045977082,73.9807000281804,
12.));
#103147=CARTESIAN_POINT('Ctrl Pts',(-118.556564227274,74.3859089982908,
11.9999999995425));
#103148=CARTESIAN_POINT('Ctrl Pts',(-118.754997128507,74.604098440747,12.4615384662971));
#103149=CARTESIAN_POINT('Ctrl Pts',(-121.584362572506,70.891111747004,12.));
#103150=CARTESIAN_POINT('Ctrl Pts',(-121.952933058851,71.2962731943215,
12.0000000000001));
#103151=CARTESIAN_POINT('Ctrl Pts',(-122.151394089176,71.5144370497079,
12.4615384636651));
#103152=CARTESIAN_POINT('',(-122.151394088262,71.5144370487026,12.4615384615384));
#103153=CARTESIAN_POINT('Origin',(-121.584362572506,70.891111747004,13.));
#103154=CARTESIAN_POINT('Ctrl Pts',(-122.151394088262,71.5144370487026,
12.4615384615385));
#103155=CARTESIAN_POINT('Ctrl Pts',(-121.658247280115,71.9630467576482,
12.4615384614929));
#103156=CARTESIAN_POINT('Ctrl Pts',(-121.165078438005,72.4116322467544,
12.4615384642709));
#103157=CARTESIAN_POINT('Ctrl Pts',(-117.76812599633,75.5010968611076,12.4615384649839));
#103158=CARTESIAN_POINT('Ctrl Pts',(-114.863375713582,78.1409140494597,
12.461538461429));
#103159=CARTESIAN_POINT('Ctrl Pts',(-111.956272070977,80.7781378428374,
12.4615384615345));
#103160=CARTESIAN_POINT('Origin',(-121.584362572506,70.891111747004,13.));
#103161=CARTESIAN_POINT('',(-122.427012660976,70.891111747004,12.4615384615385));
#103162=CARTESIAN_POINT('Origin',(-121.584362572506,70.891111747004,13.));
#103163=CARTESIAN_POINT('Origin',(-121.584362572506,70.891111747004,12.4615384615385));
#103164=CARTESIAN_POINT('Origin',(-121.584362572506,68.4969639314115,13.));
#103165=CARTESIAN_POINT('',(-122.427012660976,68.4969639314115,12.4615384615385));
#103166=CARTESIAN_POINT('Origin',(-106.682581214776,-116.060736447589,82.8736889258562));
#103167=CARTESIAN_POINT('',(-121.845808824666,-109.393446378928,86.5484379764771));
#103168=CARTESIAN_POINT('',(-121.838059499624,-109.396978930151,86.5482919468322));
#103169=CARTESIAN_POINT('Ctrl Pts',(-121.845808825417,-109.393446378585,
86.5484379764982));
#103170=CARTESIAN_POINT('Ctrl Pts',(-121.836301927313,-109.226627307542,
84.1798753919766));
#103171=CARTESIAN_POINT('Ctrl Pts',(-121.826944502842,-109.059769289635,
81.8117195656857));
#103172=CARTESIAN_POINT('Ctrl Pts',(-121.817739212345,-108.892854685954,
79.4437432450006));
#103173=CARTESIAN_POINT('Ctrl Pts',(-121.808333469814,-108.722305392874,
77.0242024821263));
#103174=CARTESIAN_POINT('Ctrl Pts',(-121.799086556612,-108.551696998911,
74.6048487817491));
#103175=CARTESIAN_POINT('Ctrl Pts',(-121.790001914114,-108.381014522058,
72.1854965985213));
#103176=CARTESIAN_POINT('Ctrl Pts',(-121.781293015557,-108.217391531208,
69.8662096544827));
#103177=CARTESIAN_POINT('Ctrl Pts',(-121.772733245684,-108.053700474283,
67.5469243395545));
#103178=CARTESIAN_POINT('Ctrl Pts',(-121.764326166573,-107.889931634785,
65.2275287352721));
#103179=CARTESIAN_POINT('Ctrl Pts',(-121.755979545748,-107.727340515074,
62.9248127270894));
#103180=CARTESIAN_POINT('Ctrl Pts',(-121.747783427825,-107.564672722314,
60.6219879406525));
#103181=CARTESIAN_POINT('Ctrl Pts',(-121.739741808714,-107.401922209977,
58.3189959867084));
#103182=CARTESIAN_POINT('Ctrl Pts',(-121.731780609443,-107.240799276616,
56.0390349973589));
#103183=CARTESIAN_POINT('Ctrl Pts',(-121.723970834894,-107.079595266285,
53.758910121277));
#103184=CARTESIAN_POINT('Ctrl Pts',(-121.716316856847,-106.918307779811,
51.4786158187484));
#103185=CARTESIAN_POINT('Ctrl Pts',(-121.715119593355,-106.893078595959,
51.121923768719));
#103186=CARTESIAN_POINT('Ctrl Pts',(-121.713926142933,-106.867847376611,
50.7652276765859));
#103187=CARTESIAN_POINT('Ctrl Pts',(-121.712736523408,-106.842614120455,
50.4085276369914));
#103188=CARTESIAN_POINT('Ctrl Pts',(-121.705087392657,-106.680366887934,
48.1149832008018));
#103189=CARTESIAN_POINT('Ctrl Pts',(-121.697596581385,-106.518035096545,
45.8212703181198));
#103190=CARTESIAN_POINT('Ctrl Pts',(-121.690268757342,-106.355617518816,
43.5274015355775));
#103191=CARTESIAN_POINT('Ctrl Pts',(-121.68302744246,-106.195117373639,
41.2606131881491));
#103192=CARTESIAN_POINT('Ctrl Pts',(-121.675945290094,-106.034533454062,
38.9936725833214));
#103193=CARTESIAN_POINT('Ctrl Pts',(-121.669027264966,-105.873868019874,
36.7266424027826));
#103194=CARTESIAN_POINT('Ctrl Pts',(-121.662154348203,-105.714250190287,
34.4743941898678));
#103195=CARTESIAN_POINT('Ctrl Pts',(-121.655443425784,-105.554551900903,
32.2220575030592));
#103196=CARTESIAN_POINT('Ctrl Pts',(-121.648899813515,-105.394778839184,
29.9697446768004));
#103197=CARTESIAN_POINT('Ctrl Pts',(-121.642426384109,-105.236719407549,
27.7415888077832));
#103198=CARTESIAN_POINT('Ctrl Pts',(-121.636116695955,-105.078586796625,
25.5134562637165));
#103199=CARTESIAN_POINT('Ctrl Pts',(-121.629976325191,-104.920389969741,
23.2855063570508));
#103200=CARTESIAN_POINT('Ctrl Pts',(-121.624260075074,-104.773119932621,
21.2114428507305));
#103201=CARTESIAN_POINT('Ctrl Pts',(-121.618690564473,-104.62579427158,
19.1375380300175));
#103202=CARTESIAN_POINT('Ctrl Pts',(-121.613272624504,-104.478422994499,
17.0639609480064));
#103203=CARTESIAN_POINT('Origin',(-106.307209994377,-115.380125771695,86.3290252084101));
#103204=CARTESIAN_POINT('',(-121.435929644614,-108.538290305226,87.6126353160255));
#103205=CARTESIAN_POINT('',(-106.164829231596,-115.499663606928,87.3248640169265));
#103206=CARTESIAN_POINT('Origin',(-121.430890265201,-108.485954348984,86.6140184964499));
#103207=CARTESIAN_POINT('Origin',(-106.918260597284,-111.040217212988,17.4489326726987));
#103208=CARTESIAN_POINT('',(-106.348131292939,-100.178735817456,15.875437131539));
#103209=CARTESIAN_POINT('',(-106.947309897414,-111.548141063239,16.4743136696189));
#103210=CARTESIAN_POINT('',(-105.479256984703,-102.736169593116,17.0143081694434));
#103211=CARTESIAN_POINT('Ctrl Pts',(-106.348131292939,-100.178735817456,
15.875437131539));
#103212=CARTESIAN_POINT('Ctrl Pts',(-106.333515773588,-100.180781349893,
15.8754705795524));
#103213=CARTESIAN_POINT('Ctrl Pts',(-106.319283658876,-100.184111630302,
15.8758981305676));
#103214=CARTESIAN_POINT('Ctrl Pts',(-106.305453178237,-100.188526172768,
15.8766667755118));
#103215=CARTESIAN_POINT('Ctrl Pts',(-106.288723497839,-100.193866108994,
15.877596546833));
#103216=CARTESIAN_POINT('Ctrl Pts',(-106.27258148232,-100.200796818167,
15.8790257643237));
#103217=CARTESIAN_POINT('Ctrl Pts',(-106.25705993623,-100.208952922204,
15.8808568460762));
#103218=CARTESIAN_POINT('Ctrl Pts',(-106.250630554113,-100.212331368471,
15.8816153223392));
#103219=CARTESIAN_POINT('Ctrl Pts',(-106.244307638694,-100.215920687136,
15.8824427401078));
#103220=CARTESIAN_POINT('Ctrl Pts',(-106.23809348541,-100.219697502617,
15.8833321347842));
#103221=CARTESIAN_POINT('Ctrl Pts',(-106.227485433959,-100.226144825545,
15.8848504018847));
#103222=CARTESIAN_POINT('Ctrl Pts',(-106.217194383792,-100.23313461537,
15.8865490904002));
#103223=CARTESIAN_POINT('Ctrl Pts',(-106.207231729561,-100.2405415546,15.8883923285078));
#103224=CARTESIAN_POINT('Ctrl Pts',(-106.197269075331,-100.247948493831,
15.8902355666153));
#103225=CARTESIAN_POINT('Ctrl Pts',(-106.187634822874,-100.255772582453,
15.8922233441462));
#103226=CARTESIAN_POINT('Ctrl Pts',(-106.17834008598,-100.263888557806,
15.8943190377612));
#103227=CARTESIAN_POINT('Ctrl Pts',(-106.16673034006,-100.274025951991,
15.8969366987747));
#103228=CARTESIAN_POINT('Ctrl Pts',(-106.155633722698,-100.284595770622,
15.8997231265025));
#103229=CARTESIAN_POINT('Ctrl Pts',(-106.144988579329,-100.295472728462,
15.9026353349479));
#103230=CARTESIAN_POINT('Ctrl Pts',(-106.133093724855,-100.307626611799,
15.9058894288058));
#103231=CARTESIAN_POINT('Ctrl Pts',(-106.121762338146,-100.320163968933,
15.9093005125492));
#103232=CARTESIAN_POINT('Ctrl Pts',(-106.110914628541,-100.332975000833,
15.9128265451188));
#103233=CARTESIAN_POINT('Ctrl Pts',(-106.09913993931,-100.346880786002,
15.9166538910965));
#103234=CARTESIAN_POINT('Ctrl Pts',(-106.087868112039,-100.361105247435,
15.9206327713731));
#103235=CARTESIAN_POINT('Ctrl Pts',(-106.076986987319,-100.375613147822,
15.9247462670734));
#103236=CARTESIAN_POINT('Ctrl Pts',(-106.069737190674,-100.385279366183,
15.9274869770733));
#103237=CARTESIAN_POINT('Ctrl Pts',(-106.062661216484,-100.395072588527,
15.9302878646836));
#103238=CARTESIAN_POINT('Ctrl Pts',(-106.055729972964,-100.404993713777,
15.9331479806821));
#103239=CARTESIAN_POINT('Ctrl Pts',(-106.051293051866,-100.411344558299,
15.9349788367154));
#103240=CARTESIAN_POINT('Ctrl Pts',(-106.046921655794,-100.417739637206,
15.9368315344974));
#103241=CARTESIAN_POINT('Ctrl Pts',(-106.042611907158,-100.424174026115,
15.9387045170381));
#103242=CARTESIAN_POINT('Ctrl Pts',(-106.029626539622,-100.443560981578,
15.9443478546744));
#103243=CARTESIAN_POINT('Ctrl Pts',(-106.017173927647,-100.463266126531,
15.9501804470461));
#103244=CARTESIAN_POINT('Ctrl Pts',(-106.005180424478,-100.483215823887,
15.9561682409671));
#103245=CARTESIAN_POINT('Ctrl Pts',(-106.002246842282,-100.488095472156,
15.957632841042));
#103246=CARTESIAN_POINT('Ctrl Pts',(-105.999340837773,-100.492989971166,
15.959106771587));
#103247=CARTESIAN_POINT('Ctrl Pts',(-105.996461538666,-100.497898645856,
15.9605896119972));
#103248=CARTESIAN_POINT('Ctrl Pts',(-105.985473383052,-100.516631427461,
15.9662485173662));
#103249=CARTESIAN_POINT('Ctrl Pts',(-105.974879371979,-100.535576306729,
15.9720348656933));
#103250=CARTESIAN_POINT('Ctrl Pts',(-105.964629006812,-100.554682730944,
15.9779301736402));
#103251=CARTESIAN_POINT('Ctrl Pts',(-105.956941232936,-100.569012549106,
15.9823516546003));
#103252=CARTESIAN_POINT('Ctrl Pts',(-105.949446799116,-100.583433224528,
15.9868346103696));
#103253=CARTESIAN_POINT('Ctrl Pts',(-105.942125518567,-100.597923226923,
15.9913738989502));
#103254=CARTESIAN_POINT('Ctrl Pts',(-105.93668893849,-100.60868310121,15.9947446488748));
#103255=CARTESIAN_POINT('Ctrl Pts',(-105.931346652457,-100.619484815794,
15.9981473864044));
#103256=CARTESIAN_POINT('Ctrl Pts',(-105.926094446498,-100.63030632325,
16.0015778658345));
#103257=CARTESIAN_POINT('Ctrl Pts',(-105.910127684215,-100.663203821643,
16.0120065599871));
#103258=CARTESIAN_POINT('Ctrl Pts',(-105.894944802998,-100.696391932292,
16.0227205976678));
#103259=CARTESIAN_POINT('Ctrl Pts',(-105.880382474597,-100.729588862577,
16.0336872330649));
#103260=CARTESIAN_POINT('Ctrl Pts',(-105.86272702757,-100.769837003397,
16.0469832421235));
#103261=CARTESIAN_POINT('Ctrl Pts',(-105.845990163558,-100.810393912194,
16.0606716601434));
#103262=CARTESIAN_POINT('Ctrl Pts',(-105.829997566647,-100.851162490773,
16.0747321284633));
#103263=CARTESIAN_POINT('Ctrl Pts',(-105.828346497495,-100.855371422121,
16.0761837254516));
#103264=CARTESIAN_POINT('Ctrl Pts',(-105.826703374618,-100.859582606533,
16.0776393312893));
#103265=CARTESIAN_POINT('Ctrl Pts',(-105.825068016048,-100.863795935102,
16.0790989528701));
#103266=CARTESIAN_POINT('Ctrl Pts',(-105.810228785776,-100.902027644029,
16.0923435471382));
#103267=CARTESIAN_POINT('Ctrl Pts',(-105.796028576306,-100.94043723517,
16.1059160058085));
#103268=CARTESIAN_POINT('Ctrl Pts',(-105.782356823857,-100.978964331797,
16.1198275346707));
#103269=CARTESIAN_POINT('Ctrl Pts',(-105.763569974519,-101.031905808207,
16.1389438694465));
#103270=CARTESIAN_POINT('Ctrl Pts',(-105.745834988939,-101.084986982918,
16.1586532592087));
#103271=CARTESIAN_POINT('Ctrl Pts',(-105.729031757629,-101.138064938645,
16.1789157651908));
#103272=CARTESIAN_POINT('Ctrl Pts',(-105.7102478195,-101.197399540305,16.2015667453316));
#103273=CARTESIAN_POINT('Ctrl Pts',(-105.692627662427,-101.256732086858,
16.2249092777523));
#103274=CARTESIAN_POINT('Ctrl Pts',(-105.676050265158,-101.315895291789,
16.2489290715974));
#103275=CARTESIAN_POINT('Ctrl Pts',(-105.673253010217,-101.325878437192,
16.2529821497694));
#103276=CARTESIAN_POINT('Ctrl Pts',(-105.670485554115,-101.335856783015,
16.2570545892983));
#103277=CARTESIAN_POINT('Ctrl Pts',(-105.667747445648,-101.345829532259,
16.2611464087669));
#103278=CARTESIAN_POINT('Ctrl Pts',(-105.661729246449,-101.367749040656,
16.2701399840592));
#103279=CARTESIAN_POINT('Ctrl Pts',(-105.655842833297,-101.389671753519,
16.2792412909445));
#103280=CARTESIAN_POINT('Ctrl Pts',(-105.6500840891,-101.411608088314,16.2884556352962));
#103281=CARTESIAN_POINT('Ctrl Pts',(-105.633490245788,-101.47481772048,
16.3150068036005));
#103282=CARTESIAN_POINT('Ctrl Pts',(-105.618006286746,-101.537924866144,
16.3424086190888));
#103283=CARTESIAN_POINT('Ctrl Pts',(-105.603604779538,-101.600897765182,
16.3706967554303));
#103284=CARTESIAN_POINT('Ctrl Pts',(-105.59783242542,-101.626138308956,
16.3820350923102));
#103285=CARTESIAN_POINT('Ctrl Pts',(-105.592234433597,-101.651357242415,
16.3935161755934));
#103286=CARTESIAN_POINT('Ctrl Pts',(-105.586811016204,-101.67655234938,
16.4051435704797));
#103287=CARTESIAN_POINT('Ctrl Pts',(-105.573888077265,-101.736587343048,
16.4328493698377));
#103288=CARTESIAN_POINT('Ctrl Pts',(-105.561952501063,-101.796487629871,
16.4613854213627));
#103289=CARTESIAN_POINT('Ctrl Pts',(-105.551030319287,-101.856217341065,
16.4908263386901));
#103290=CARTESIAN_POINT('Ctrl Pts',(-105.546615137316,-101.880362475197,
16.5027275329804));
#103291=CARTESIAN_POINT('Ctrl Pts',(-105.542366108416,-101.904479696698,
16.5147767748065));
#103292=CARTESIAN_POINT('Ctrl Pts',(-105.53828731832,-101.928566481016,
16.5269795714621));
#103293=CARTESIAN_POINT('Ctrl Pts',(-105.530137169292,-101.976696165833,
16.5513629324441));
#103294=CARTESIAN_POINT('Ctrl Pts',(-105.522664746759,-102.024704173854,
16.5763600240441));
#103295=CARTESIAN_POINT('Ctrl Pts',(-105.515919373497,-102.072566467938,
16.6020197534665));
#103296=CARTESIAN_POINT('Ctrl Pts',(-105.51512501644,-102.078202887099,
16.6050415265208));
#103297=CARTESIAN_POINT('Ctrl Pts',(-105.514341462702,-102.08383248865,
16.6080698815442));
#103298=CARTESIAN_POINT('Ctrl Pts',(-105.513568768202,-102.089455284342,
16.6111048468423));
#103299=CARTESIAN_POINT('Ctrl Pts',(-105.505771995208,-102.146191370341,
16.641728768032));
#103300=CARTESIAN_POINT('Ctrl Pts',(-105.499043719853,-102.202488151298,
16.6731580825429));
#103301=CARTESIAN_POINT('Ctrl Pts',(-105.493487824094,-102.258316838083,
16.7054563577389));
#103302=CARTESIAN_POINT('Ctrl Pts',(-105.492285306419,-102.270400395002,
16.7124469940798));
#103303=CARTESIAN_POINT('Ctrl Pts',(-105.491137901837,-102.282462014652,
16.7194783137128));
#103304=CARTESIAN_POINT('Ctrl Pts',(-105.490046986521,-102.294501390991,
16.7265509065296));
#103305=CARTESIAN_POINT('Ctrl Pts',(-105.485524604274,-102.344410546162,
16.7558702933811));
#103306=CARTESIAN_POINT('Ctrl Pts',(-105.481969036444,-102.39393763136,
16.7858998784086));
#103307=CARTESIAN_POINT('Ctrl Pts',(-105.479496497886,-102.443050584301,
16.8167129372524));
#103308=CARTESIAN_POINT('Ctrl Pts',(-105.47870384681,-102.458795307434,
16.8265910458023));
#103309=CARTESIAN_POINT('Ctrl Pts',(-105.478022884863,-102.474497453703,
16.836549582173));
#103310=CARTESIAN_POINT('Ctrl Pts',(-105.477458547599,-102.490155925608,
16.8465906344553));
#103311=CARTESIAN_POINT('Ctrl Pts',(-105.475852464888,-102.534719349984,
16.8751670930482));
#103312=CARTESIAN_POINT('Ctrl Pts',(-105.475187392667,-102.578929133351,
16.9044136766125));
#103313=CARTESIAN_POINT('Ctrl Pts',(-105.475602210307,-102.622751551529,
16.9343952698816));
#103314=CARTESIAN_POINT('Ctrl Pts',(-105.475766667953,-102.640125286455,
16.9462817032587));
#103315=CARTESIAN_POINT('Ctrl Pts',(-105.476101380976,-102.657438119313,
16.958283457962));
#103316=CARTESIAN_POINT('Ctrl Pts',(-105.476617091682,-102.674687890118,
16.9704035982514));
#103317=CARTESIAN_POINT('Ctrl Pts',(-105.477232523976,-102.69527320254,
16.9848673773517));
#103318=CARTESIAN_POINT('Ctrl Pts',(-105.478105601329,-102.715768530529,
16.99950040061));
#103319=CARTESIAN_POINT('Ctrl Pts',(-105.479256984702,-102.736169593116,
17.0143081694434));
#103320=CARTESIAN_POINT('',(-105.471397412504,-102.587034325744,17.0064525595238));
#103321=CARTESIAN_POINT('Origin',(-79.53183321385,-105.137622492067,16.));
#103322=CARTESIAN_POINT('',(-124.0942597216,-98.4699780018991,15.8754371315406));
#103323=CARTESIAN_POINT('Ctrl Pts',(-121.203393441008,-103.623266922366,
16.1309246483007));
#103324=CARTESIAN_POINT('Ctrl Pts',(-121.479543628429,-103.496628121905,
16.1256812585965));
#103325=CARTESIAN_POINT('Ctrl Pts',(-121.740164697524,-103.347287999103,
16.1191697623384));
#103326=CARTESIAN_POINT('Ctrl Pts',(-122.168571225981,-103.047135236979,
16.105601115674));
#103327=CARTESIAN_POINT('Ctrl Pts',(-122.343157083838,-102.906261898795,
16.0990991858499));
#103328=CARTESIAN_POINT('Ctrl Pts',(-122.512370803258,-102.750006750081,
16.091764009535));
#103329=CARTESIAN_POINT('Ctrl Pts',(-122.515525219739,-102.74708653978,
16.0916268841697));
#103330=CARTESIAN_POINT('Ctrl Pts',(-122.670947531016,-102.602840451305,
16.0848514876367));
#103331=CARTESIAN_POINT('Ctrl Pts',(-122.814003919471,-102.452327063945,
16.0776852287008));
#103332=CARTESIAN_POINT('Ctrl Pts',(-122.9800460971,-102.254715568527,16.0681666256874));
#103333=CARTESIAN_POINT('Ctrl Pts',(-123.01281665424,-102.214459787846,
16.066222254764));
#103334=CARTESIAN_POINT('Ctrl Pts',(-123.048855020687,-102.168759686259,
16.0640090459807));
#103335=CARTESIAN_POINT('Ctrl Pts',(-123.052795884863,-102.163742569149,
16.0637659936836));
#103336=CARTESIAN_POINT('Ctrl Pts',(-123.187449396306,-101.991637892019,
16.0554257649202));
#103337=CARTESIAN_POINT('Ctrl Pts',(-123.307455658525,-101.816571666328,
16.0468564107167));
#103338=CARTESIAN_POINT('Ctrl Pts',(-123.438594654583,-101.596364189387,
16.0359774534406));
#103339=CARTESIAN_POINT('Ctrl Pts',(-123.460239952193,-101.558932054986,
16.0341249233777));
#103340=CARTESIAN_POINT('Ctrl Pts',(-123.485625638181,-101.513700069109,
16.0318824905608));
#103341=CARTESIAN_POINT('Ctrl Pts',(-123.489800739379,-101.506216500849,
16.0315113574352));
#103342=CARTESIAN_POINT('Ctrl Pts',(-123.563005283833,-101.37421636368,
16.024962851751));
#103343=CARTESIAN_POINT('Ctrl Pts',(-123.627028299429,-101.246172251099,
16.0185753419008));
#103344=CARTESIAN_POINT('Ctrl Pts',(-123.73191340228,-101.012159409872,
16.0068403803766));
#103345=CARTESIAN_POINT('Ctrl Pts',(-123.774821938534,-100.907142719594,
16.0015531506616));
#103346=CARTESIAN_POINT('Ctrl Pts',(-123.817286941938,-100.792233557622,
15.9957452336167));
#103347=CARTESIAN_POINT('Ctrl Pts',(-123.820510942029,-100.783433374441,
15.9953002991472));
#103348=CARTESIAN_POINT('Ctrl Pts',(-123.883974905769,-100.60868049458,
15.9864620341014));
#103349=CARTESIAN_POINT('Ctrl Pts',(-123.935321351733,-100.440329203999,
15.9778981171174));
#103350=CARTESIAN_POINT('Ctrl Pts',(-123.996603194732,-100.193938598016,
15.9652944184145));
#103351=CARTESIAN_POINT('Ctrl Pts',(-124.013691504927,-100.117724832411,
15.9613864071079));
#103352=CARTESIAN_POINT('Ctrl Pts',(-124.030926901775,-100.031584500447,
15.9569589021345));
#103353=CARTESIAN_POINT('Ctrl Pts',(-124.032799062839,-100.022086873428,
15.9564705938546));
#103354=CARTESIAN_POINT('Ctrl Pts',(-124.05884551135,-99.8879358912079,
15.9495713890228));
#103355=CARTESIAN_POINT('Ctrl Pts',(-124.078351782773,-99.7619614625663,
15.9430677006271));
#103356=CARTESIAN_POINT('Ctrl Pts',(-124.107889168418,-99.5091722456554,
15.9299684668603));
#103357=CARTESIAN_POINT('Ctrl Pts',(-124.11792042413,-99.3823554832781,
15.9233728186796));
#103358=CARTESIAN_POINT('Ctrl Pts',(-124.12359018183,-99.2445782223836,
15.9161807379715));
#103359=CARTESIAN_POINT('Ctrl Pts',(-124.124021341637,-99.2331440159996,
15.9155836647551));
#103360=CARTESIAN_POINT('Ctrl Pts',(-124.130163915712,-99.0538280981106,
15.9062169935568));
#103361=CARTESIAN_POINT('Ctrl Pts',(-124.127602139193,-98.8859306949998,
15.8974048238612));
#103362=CARTESIAN_POINT('Ctrl Pts',(-124.111223122641,-98.6353961304106,
15.8841920421109));
#103363=CARTESIAN_POINT('Ctrl Pts',(-124.103767385116,-98.5526634292863,
15.8798185254323));
#103364=CARTESIAN_POINT('Ctrl Pts',(-124.094260111977,-98.4699779570942,
15.8754371311624));
#103365=CARTESIAN_POINT('',(-106.358477589477,-100.17773958241,15.875437131539));
#103366=CARTESIAN_POINT('Ctrl Pts',(-121.613272620809,-104.478422996181,
17.0639609478964));
#103367=CARTESIAN_POINT('Ctrl Pts',(-121.574972550242,-104.431705182569,
16.1751687634191));
#103368=CARTESIAN_POINT('Ctrl Pts',(-121.203393441008,-103.623266922366,
16.1309246483007));
#103369=CARTESIAN_POINT('Ctrl Pts',(-122.196726338299,-104.211201268623,
17.0576204646585));
#103370=CARTESIAN_POINT('Ctrl Pts',(-122.151201675773,-104.172139614702,
16.1644731945129));
#103371=CARTESIAN_POINT('Ctrl Pts',(-121.689595682425,-103.400301041538,
16.1216929041162));
#103372=CARTESIAN_POINT('Ctrl Pts',(-122.72270326818,-103.859514444764,
17.0483618713015));
#103373=CARTESIAN_POINT('Ctrl Pts',(-122.672019840522,-103.830050455255,
16.1491730687289));
#103374=CARTESIAN_POINT('Ctrl Pts',(-122.127894422482,-103.106841696282,
16.1085249686807));
#103375=CARTESIAN_POINT('Ctrl Pts',(-123.426130395793,-103.207563020778,
17.0301724512741));
#103376=CARTESIAN_POINT('Ctrl Pts',(-123.370965189904,-103.196826284363,
16.1195139030594));
#103377=CARTESIAN_POINT('Ctrl Pts',(-122.714056554637,-102.562809974241,
16.0829710960464));
#103378=CARTESIAN_POINT('Ctrl Pts',(-123.642356087503,-102.972190912737,
17.0234630582805));
#103379=CARTESIAN_POINT('Ctrl Pts',(-123.58705589424,-102.967331909941,
16.1085769307641));
#103380=CARTESIAN_POINT('Ctrl Pts',(-122.894234731391,-102.366396952629,
16.0735866385384));
#103381=CARTESIAN_POINT('Ctrl Pts',(-124.032357307221,-102.474450288764,
17.0090207248112));
#103382=CARTESIAN_POINT('Ctrl Pts',(-123.978651644636,-102.481360631959,
16.0850840639083));
#103383=CARTESIAN_POINT('Ctrl Pts',(-123.219214633568,-101.951037901618,
16.0534582812986));
#103384=CARTESIAN_POINT('Ctrl Pts',(-124.207400685845,-102.210919672883,
17.0012554146092));
#103385=CARTESIAN_POINT('Ctrl Pts',(-124.15537664023,-102.223459433721,
16.0724596805933));
#103386=CARTESIAN_POINT('Ctrl Pts',(-123.365072853312,-101.731122140045,
16.04266889086));
#103387=CARTESIAN_POINT('Ctrl Pts',(-124.516747165402,-101.653931204739,
16.9846139969661));
#103388=CARTESIAN_POINT('Ctrl Pts',(-124.46997462725,-101.677416690026,
16.0454300031437));
#103389=CARTESIAN_POINT('Ctrl Pts',(-123.622837621945,-101.2663118188,16.0196096776422));
#103390=CARTESIAN_POINT('Ctrl Pts',(-124.649743375867,-101.361828994771,
16.9757763005098));
#103391=CARTESIAN_POINT('Ctrl Pts',(-124.606415941409,-101.390316245027,
16.0310720467284));
#103392=CARTESIAN_POINT('Ctrl Pts',(-123.733655154168,-101.022548510183,
16.007393646404));
#103393=CARTESIAN_POINT('Ctrl Pts',(-124.865883717664,-100.767661628699,
16.9575940436197));
#103394=CARTESIAN_POINT('Ctrl Pts',(-124.831020877559,-100.805021277766,
16.0015310839376));
#103395=CARTESIAN_POINT('Ctrl Pts',(-123.913746248315,-100.526703568232,
15.9823159876444));
#103396=CARTESIAN_POINT('Ctrl Pts',(-124.950370836704,-100.463309280931,
16.9481814222752));
#103397=CARTESIAN_POINT('Ctrl Pts',(-124.920339930446,-100.504363198962,
15.9862247971201));
#103398=CARTESIAN_POINT('Ctrl Pts',(-123.984138868502,-100.272713264845,
15.9693599768607));
#103399=CARTESIAN_POINT('Ctrl Pts',(-125.071606573433,-99.839890832949,
16.9287053589018));
#103400=CARTESIAN_POINT('Ctrl Pts',(-125.052626926696,-99.8869302757062,
15.9545336644841));
#103401=CARTESIAN_POINT('Ctrl Pts',(-124.085141248017,-99.752449717528,
15.9426034668447));
#103402=CARTESIAN_POINT('Ctrl Pts',(-125.107870389155,-99.5200830191719,
16.9186163685773));
#103403=CARTESIAN_POINT('Ctrl Pts',(-125.094866096768,-99.5692380081228,
15.9380970602781));
#103404=CARTESIAN_POINT('Ctrl Pts',(-124.115346973019,-99.4855574416264,
15.9287684862059));
#103405=CARTESIAN_POINT('Ctrl Pts',(-125.129629704591,-98.8877776411019,
16.8984803011496));
#103406=CARTESIAN_POINT('Ctrl Pts',(-125.129212094681,-98.939248319605,
15.9052536015967));
#103407=CARTESIAN_POINT('Ctrl Pts',(-124.133451690907,-98.9578698125832,
15.9012045602021));
#103408=CARTESIAN_POINT('Ctrl Pts',(-125.115835136018,-98.5725149306463,
16.8883474897758));
#103409=CARTESIAN_POINT('Ctrl Pts',(-125.121769820898,-98.6241533746925,
15.8887024086189));
#103410=CARTESIAN_POINT('Ctrl Pts',(-124.121942172248,-98.6947668788256,
15.887357662985));
#103411=CARTESIAN_POINT('Ctrl Pts',(-125.077281548042,-98.258159999484,
16.8781501203061));
#103412=CARTESIAN_POINT('Ctrl Pts',(-125.089816567051,-98.309973075494,
15.8720754595863));
#103413=CARTESIAN_POINT('Ctrl Pts',(-124.089800114663,-98.4324196367899,
15.8734462511896));
#103414=CARTESIAN_POINT('',(-124.951849983709,-100.42244215607,16.9468802675342));
#103415=CARTESIAN_POINT('Ctrl Pts',(-124.951849983683,-100.422442156171,
16.946880267488));
#103416=CARTESIAN_POINT('Ctrl Pts',(-124.844638772238,-100.864593649031,
16.9606132289218));
#103417=CARTESIAN_POINT('Ctrl Pts',(-124.687407751503,-101.294710169184,
16.973772419634));
#103418=CARTESIAN_POINT('Ctrl Pts',(-124.279109021445,-102.110725032548,
16.9983225113658));
#103419=CARTESIAN_POINT('Ctrl Pts',(-124.032666772646,-102.488872943764,
17.0094830612624));
#103420=CARTESIAN_POINT('Ctrl Pts',(-123.459728565382,-103.184744737759,
17.0295697304364));
#103421=CARTESIAN_POINT('Ctrl Pts',(-123.128657832542,-103.505173465553,
17.0385650583135));
#103422=CARTESIAN_POINT('Ctrl Pts',(-122.414026911607,-104.054927270115,
17.0534443152209));
#103423=CARTESIAN_POINT('Ctrl Pts',(-122.028397674713,-104.28829577497,
17.0594497197711));
#103424=CARTESIAN_POINT('Ctrl Pts',(-121.613272620809,-104.478422996181,
17.0639609478965));
#103425=CARTESIAN_POINT('Ctrl Pts',(-124.951849983702,-100.422442156089,
16.9468802674221));
#103426=CARTESIAN_POINT('Ctrl Pts',(-124.964796990157,-100.365468677343,
16.9014669500272));
#103427=CARTESIAN_POINT('Ctrl Pts',(-124.974311889007,-100.307826987788,
16.8569086430383));
#103428=CARTESIAN_POINT('Ctrl Pts',(-124.986780097388,-100.190953401771,
16.7695538421476));
#103429=CARTESIAN_POINT('Ctrl Pts',(-124.989719564374,-100.131717899676,
16.7267613335671));
#103430=CARTESIAN_POINT('Ctrl Pts',(-124.989388470409,-100.016191408702,
16.6462944623766));
#103431=CARTESIAN_POINT('Ctrl Pts',(-124.986567220323,-99.960012220421,
16.6084766959234));
#103432=CARTESIAN_POINT('Ctrl Pts',(-124.980960894351,-99.8999083324537,
16.5694357233263));
#103433=CARTESIAN_POINT('Ctrl Pts',(-124.9806490467,-99.8966500583558,16.567323614843));
#103434=CARTESIAN_POINT('Ctrl Pts',(-124.974972487706,-99.8388038584655,
16.5299030558295));
#103435=CARTESIAN_POINT('Ctrl Pts',(-124.967348294999,-99.7838058234046,
16.4955558975337));
#103436=CARTESIAN_POINT('Ctrl Pts',(-124.947585489486,-99.6733688278087,
16.4289510093407));
#103437=CARTESIAN_POINT('Ctrl Pts',(-124.93544418982,-99.6179298649296,
16.3966945458791));
#103438=CARTESIAN_POINT('Ctrl Pts',(-124.90671909194,-99.5068786586976,
16.3343245259146));
#103439=CARTESIAN_POINT('Ctrl Pts',(-124.890119771831,-99.4512667317806,
16.3042189390471));
#103440=CARTESIAN_POINT('Ctrl Pts',(-124.867062189139,-99.3829844091151,
16.2685604935241));
#103441=CARTESIAN_POINT('Ctrl Pts',(-124.862591896413,-99.370095842542,
16.2618874594662));
#103442=CARTESIAN_POINT('Ctrl Pts',(-124.853898365999,-99.3456731476052,
16.2493502863396));
#103443=CARTESIAN_POINT('Ctrl Pts',(-124.849688066936,-99.3341120462838,
16.2434607570233));
#103444=CARTESIAN_POINT('Ctrl Pts',(-124.825135245059,-99.2681859591441,
16.2101334640922));
#103445=CARTESIAN_POINT('Ctrl Pts',(-124.802741974837,-99.213891434416,
16.1836825979378));
#103446=CARTESIAN_POINT('Ctrl Pts',(-124.759354694275,-99.1189213257452,
16.1389934134944));
#103447=CARTESIAN_POINT('Ctrl Pts',(-124.739278794776,-99.0780581494766,
16.1202913021872));
#103448=CARTESIAN_POINT('Ctrl Pts',(-124.695322663361,-98.9950518003077,
16.0833115781871));
#103449=CARTESIAN_POINT('Ctrl Pts',(-124.671159323221,-98.9526582357198,
16.0649860200074));
#103450=CARTESIAN_POINT('Ctrl Pts',(-124.627114151387,-98.8817186813141,
16.0351319878177));
#103451=CARTESIAN_POINT('Ctrl Pts',(-124.608105960967,-98.8528161237887,
16.0232073139694));
#103452=CARTESIAN_POINT('Ctrl Pts',(-124.57555182445,-98.8064103657102,
16.0044115767637));
#103453=CARTESIAN_POINT('Ctrl Pts',(-124.562585574013,-98.788568678714,
15.9973056650846));
#103454=CARTESIAN_POINT('Ctrl Pts',(-124.547038028858,-98.7680863951022,
15.9892412865741));
#103455=CARTESIAN_POINT('Ctrl Pts',(-124.544827765546,-98.7651950007715,
15.9881051810793));
#103456=CARTESIAN_POINT('Ctrl Pts',(-124.530836473093,-98.7470256890289,
15.9809792299506));
#103457=CARTESIAN_POINT('Ctrl Pts',(-124.518765647243,-98.7319495245657,
15.9751225912936));
#103458=CARTESIAN_POINT('Ctrl Pts',(-124.497024244733,-98.7060106311506,
15.9651170875997));
#103459=CARTESIAN_POINT('Ctrl Pts',(-124.487507910831,-98.6950367985631,
15.9609074608826));
#103460=CARTESIAN_POINT('Ctrl Pts',(-124.463161138973,-98.6680062415629,
15.9505885356022));
#103461=CARTESIAN_POINT('Ctrl Pts',(-124.448052836449,-98.6521515488145,
15.9445809661997));
#103462=CARTESIAN_POINT('Ctrl Pts',(-124.424513611549,-98.6290095598361,
15.9358836674889));
#103463=CARTESIAN_POINT('Ctrl Pts',(-124.416521550059,-98.6214014521871,
15.9330374038933));
#103464=CARTESIAN_POINT('Ctrl Pts',(-124.404309533154,-98.6101328085555,
15.9288568495083));
#103465=CARTESIAN_POINT('Ctrl Pts',(-124.400198537057,-98.6064074042068,
15.9274773714214));
#103466=CARTESIAN_POINT('Ctrl Pts',(-124.391892231883,-98.5990231214125,
15.9247478120941));
#103467=CARTESIAN_POINT('Ctrl Pts',(-124.3876969253,-98.5953642388994,15.9233977326346));
#103468=CARTESIAN_POINT('Ctrl Pts',(-124.368572098249,-98.579016282583,
15.9173767431584));
#103469=CARTESIAN_POINT('Ctrl Pts',(-124.353231439703,-98.5668051221991,
15.9129068048202));
#103470=CARTESIAN_POINT('Ctrl Pts',(-124.323814538226,-98.545358418273,
15.905085790006));
#103471=CARTESIAN_POINT('Ctrl Pts',(-124.30989618129,-98.5359875490656,
15.9016776581369));
#103472=CARTESIAN_POINT('Ctrl Pts',(-124.28211834221,-98.5190839168406,
15.8955170040341));
#103473=CARTESIAN_POINT('Ctrl Pts',(-124.268313038993,-98.5114712315147,
15.8927363004195));
#103474=CARTESIAN_POINT('Ctrl Pts',(-124.253122503427,-98.504110603132,
15.8900223824839));
#103475=CARTESIAN_POINT('Ctrl Pts',(-124.252138641646,-98.5036382980574,
15.8898481135215));
#103476=CARTESIAN_POINT('Ctrl Pts',(-124.239042545662,-98.4974111211061,
15.8875486561358));
#103477=CARTESIAN_POINT('Ctrl Pts',(-124.226602269505,-98.4921916204464,
15.8855946329302));
#103478=CARTESIAN_POINT('Ctrl Pts',(-124.194577475726,-98.480788091474,
15.8812265936235));
#103479=CARTESIAN_POINT('Ctrl Pts',(-124.174652137843,-98.4755077602037,
15.8791039781266));
#103480=CARTESIAN_POINT('Ctrl Pts',(-124.134599769904,-98.4693733617733,
15.8762368842459));
#103481=CARTESIAN_POINT('Ctrl Pts',(-124.114494070815,-98.4684044785696,
15.8754567835268));
#103482=CARTESIAN_POINT('Ctrl Pts',(-124.094259722567,-98.4699780090472,
15.8754371319202));
#103483=CARTESIAN_POINT('Origin',(106.307209994377,-115.380125771695,86.3290252084101));
#103484=CARTESIAN_POINT('',(121.845808824666,-109.393446378928,86.5484379764771));
#103485=CARTESIAN_POINT('',(121.838059499624,-109.396978930151,86.5482919468322));
#103486=CARTESIAN_POINT('',(121.435929644614,-108.538290305226,87.6126353160255));
#103487=CARTESIAN_POINT('Origin',(121.430890265201,-108.485954348984,86.6140184964499));
#103488=CARTESIAN_POINT('',(106.164829231596,-115.499663606928,87.3248640169265));
#103489=CARTESIAN_POINT('Origin',(106.682581214776,-116.060736447589,82.8736889258562));
#103490=CARTESIAN_POINT('Ctrl Pts',(121.845808825417,-109.393446378585,
86.5484379764982));
#103491=CARTESIAN_POINT('Ctrl Pts',(121.836301927244,-109.226627306324,
84.1798753746917));
#103492=CARTESIAN_POINT('Ctrl Pts',(121.826944502705,-109.059769287199,
81.8117195311217));
#103493=CARTESIAN_POINT('Ctrl Pts',(121.817739212144,-108.8928546823,79.4437431931584));
#103494=CARTESIAN_POINT('Ctrl Pts',(121.808333469632,-108.722305389523,
77.0242024346071));
#103495=CARTESIAN_POINT('Ctrl Pts',(121.799086556448,-108.551696995864,
74.6048487385509));
#103496=CARTESIAN_POINT('Ctrl Pts',(121.790001913968,-108.381014519316,
72.1854965596429));
#103497=CARTESIAN_POINT('Ctrl Pts',(121.781293015363,-108.217391527542,
69.8662096025336));
#103498=CARTESIAN_POINT('Ctrl Pts',(121.772733245444,-108.053700469693,
67.5469242745333));
#103499=CARTESIAN_POINT('Ctrl Pts',(121.764326166289,-107.889931629271,
65.2275286571767));
#103500=CARTESIAN_POINT('Ctrl Pts',(121.755979545588,-107.727340511889,
62.9248126820046));
#103501=CARTESIAN_POINT('Ctrl Pts',(121.747783427784,-107.56467272146,60.6219879285807));
#103502=CARTESIAN_POINT('Ctrl Pts',(121.739741808787,-107.401922211457,
58.3189960076551));
#103503=CARTESIAN_POINT('Ctrl Pts',(121.731780609329,-107.240799274317,
56.0390349648209));
#103504=CARTESIAN_POINT('Ctrl Pts',(121.723970834599,-107.079595260203,
53.7589100352459));
#103505=CARTESIAN_POINT('Ctrl Pts',(121.716316856379,-106.918307769942,
51.4786156792188));
#103506=CARTESIAN_POINT('Ctrl Pts',(121.715119593044,-106.89307858938,51.1219236756984));
#103507=CARTESIAN_POINT('Ctrl Pts',(121.713926142777,-106.867847373321,
50.7652276300752));
#103508=CARTESIAN_POINT('Ctrl Pts',(121.712736523408,-106.842614120455,
50.4085276369915));
#103509=CARTESIAN_POINT('Ctrl Pts',(121.705087392566,-106.680366886006,
48.1149831735467));
#103510=CARTESIAN_POINT('Ctrl Pts',(121.697596581207,-106.518035092687,
45.8212702636052));
#103511=CARTESIAN_POINT('Ctrl Pts',(121.690268757081,-106.355617513026,
43.5274014538));
#103512=CARTESIAN_POINT('Ctrl Pts',(121.683027442243,-106.195117368742,
41.2606131190103));
#103513=CARTESIAN_POINT('Ctrl Pts',(121.675945289919,-106.034533450059,
38.993672526824));
#103514=CARTESIAN_POINT('Ctrl Pts',(121.669027264832,-105.873868016766,
36.7266423589275));
#103515=CARTESIAN_POINT('Ctrl Pts',(121.662154348014,-105.714250185859,
34.4743941273984));
#103516=CARTESIAN_POINT('Ctrl Pts',(121.655443425543,-105.554551895154,
32.2220574219744));
#103517=CARTESIAN_POINT('Ctrl Pts',(121.648899813226,-105.394778832111,
29.9697445771024));
#103518=CARTESIAN_POINT('Ctrl Pts',(121.642426383788,-105.236719399583,
27.7415886955225));
#103519=CARTESIAN_POINT('Ctrl Pts',(121.636116695604,-105.078586787765,
25.5134561388964));
#103520=CARTESIAN_POINT('Ctrl Pts',(121.629976324813,-104.920389959986,
23.2855062196761));
#103521=CARTESIAN_POINT('Ctrl Pts',(121.624260074827,-104.773119926115,
21.2114427591545));
#103522=CARTESIAN_POINT('Ctrl Pts',(121.618690564354,-104.625794268327,
19.1375379842367));
#103523=CARTESIAN_POINT('Ctrl Pts',(121.613272624504,-104.478422994499,
17.0639609480064));
#103524=CARTESIAN_POINT('Origin',(79.5318332138499,-105.137622492067,16.));
#103525=CARTESIAN_POINT('',(124.0942597216,-98.4699780018991,15.8754371315406));
#103526=CARTESIAN_POINT('Ctrl Pts',(121.203393441008,-103.623266922366,
16.1309246483007));
#103527=CARTESIAN_POINT('Ctrl Pts',(121.479543628428,-103.496628121905,
16.1256812585965));
#103528=CARTESIAN_POINT('Ctrl Pts',(121.740164697524,-103.347287999103,
16.1191697623384));
#103529=CARTESIAN_POINT('Ctrl Pts',(122.168571225981,-103.047135236979,
16.105601115674));
#103530=CARTESIAN_POINT('Ctrl Pts',(122.343157083838,-102.906261898795,
16.0990991858499));
#103531=CARTESIAN_POINT('Ctrl Pts',(122.512370803258,-102.750006750081,
16.091764009535));
#103532=CARTESIAN_POINT('Ctrl Pts',(122.515525219739,-102.74708653978,16.0916268841697));
#103533=CARTESIAN_POINT('Ctrl Pts',(122.67094753101,-102.602840451311,16.084851487637));
#103534=CARTESIAN_POINT('Ctrl Pts',(122.81400391946,-102.452327063956,16.0776852287013));
#103535=CARTESIAN_POINT('Ctrl Pts',(122.980046097091,-102.254715568539,
16.068166625688));
#103536=CARTESIAN_POINT('Ctrl Pts',(123.012816654236,-102.214459787852,
16.0662222547643));
#103537=CARTESIAN_POINT('Ctrl Pts',(123.048855020687,-102.168759686259,
16.0640090459807));
#103538=CARTESIAN_POINT('Ctrl Pts',(123.052795884862,-102.163742569149,
16.0637659936836));
#103539=CARTESIAN_POINT('Ctrl Pts',(123.18744939631,-101.991637892014,16.05542576492));
#103540=CARTESIAN_POINT('Ctrl Pts',(123.307455658533,-101.816571666316,
16.0468564107162));
#103541=CARTESIAN_POINT('Ctrl Pts',(123.43859465459,-101.596364189375,16.03597745344));
#103542=CARTESIAN_POINT('Ctrl Pts',(123.460239952197,-101.55893205498,16.0341249233774));
#103543=CARTESIAN_POINT('Ctrl Pts',(123.485625638181,-101.51370006911,16.0318824905608));
#103544=CARTESIAN_POINT('Ctrl Pts',(123.489800739379,-101.506216500849,
16.0315113574352));
#103545=CARTESIAN_POINT('Ctrl Pts',(123.563005283833,-101.374216363679,
16.024962851751));
#103546=CARTESIAN_POINT('Ctrl Pts',(123.62702829943,-101.246172251097,16.0185753419007));
#103547=CARTESIAN_POINT('Ctrl Pts',(123.731913402281,-101.01215940987,16.0068403803765));
#103548=CARTESIAN_POINT('Ctrl Pts',(123.774821938534,-100.907142719593,
16.0015531506615));
#103549=CARTESIAN_POINT('Ctrl Pts',(123.817286941938,-100.792233557622,
15.9957452336167));
#103550=CARTESIAN_POINT('Ctrl Pts',(123.820510942029,-100.783433374441,
15.9953002991471));
#103551=CARTESIAN_POINT('Ctrl Pts',(123.883974905771,-100.608680494575,
15.9864620341012));
#103552=CARTESIAN_POINT('Ctrl Pts',(123.935321351736,-100.440329203988,
15.9778981171169));
#103553=CARTESIAN_POINT('Ctrl Pts',(123.996603194735,-100.193938598005,
15.965294418414));
#103554=CARTESIAN_POINT('Ctrl Pts',(124.013691504928,-100.117724832406,
15.9613864071076));
#103555=CARTESIAN_POINT('Ctrl Pts',(124.030926901775,-100.031584500447,
15.9569589021345));
#103556=CARTESIAN_POINT('Ctrl Pts',(124.032799062839,-100.022086873428,
15.9564705938546));
#103557=CARTESIAN_POINT('Ctrl Pts',(124.05884551135,-99.8879358912079,15.9495713890228));
#103558=CARTESIAN_POINT('Ctrl Pts',(124.078351782773,-99.7619614625663,
15.9430677006271));
#103559=CARTESIAN_POINT('Ctrl Pts',(124.107889168418,-99.5091722456554,
15.9299684668603));
#103560=CARTESIAN_POINT('Ctrl Pts',(124.11792042413,-99.3823554832781,15.9233728186796));
#103561=CARTESIAN_POINT('Ctrl Pts',(124.12359018183,-99.2445782223837,15.9161807379715));
#103562=CARTESIAN_POINT('Ctrl Pts',(124.124021341637,-99.2331440159996,
15.9155836647551));
#103563=CARTESIAN_POINT('Ctrl Pts',(124.130163915712,-99.0538280981096,
15.9062169935568));
#103564=CARTESIAN_POINT('Ctrl Pts',(124.127602139192,-98.8859306949979,
15.8974048238612));
#103565=CARTESIAN_POINT('Ctrl Pts',(124.111223122641,-98.6353961304087,
15.8841920421108));
#103566=CARTESIAN_POINT('Ctrl Pts',(124.103767385116,-98.5526634292854,
15.8798185254323));
#103567=CARTESIAN_POINT('Ctrl Pts',(124.094260111977,-98.4699779570942,
15.8754371311624));
#103568=CARTESIAN_POINT('',(106.348131292939,-100.178735817456,15.875437131539));
#103569=CARTESIAN_POINT('',(106.947309897414,-111.548141063239,16.4743136696189));
#103570=CARTESIAN_POINT('',(106.358477589477,-100.17773958241,15.875437131539));
#103571=CARTESIAN_POINT('Origin',(106.918260597284,-111.040217212988,17.4489326726987));
#103572=CARTESIAN_POINT('',(105.479256984703,-102.736169593116,17.0143081694434));
#103573=CARTESIAN_POINT('',(105.471397412504,-102.587034325744,17.0064525595238));
#103574=CARTESIAN_POINT('Ctrl Pts',(106.348131292939,-100.178735817456,
15.875437131539));
#103575=CARTESIAN_POINT('Ctrl Pts',(106.333515773588,-100.180781349893,
15.8754705795524));
#103576=CARTESIAN_POINT('Ctrl Pts',(106.319283658875,-100.184111630302,
15.8758981305676));
#103577=CARTESIAN_POINT('Ctrl Pts',(106.305453178237,-100.188526172768,
15.8766667755118));
#103578=CARTESIAN_POINT('Ctrl Pts',(106.288723497838,-100.193866108994,
15.8775965468331));
#103579=CARTESIAN_POINT('Ctrl Pts',(106.27258148232,-100.200796818167,15.8790257643237));
#103580=CARTESIAN_POINT('Ctrl Pts',(106.25705993623,-100.208952922204,15.8808568460762));
#103581=CARTESIAN_POINT('Ctrl Pts',(106.250630554113,-100.212331368471,
15.8816153223392));
#103582=CARTESIAN_POINT('Ctrl Pts',(106.244307638694,-100.215920687136,
15.8824427401078));
#103583=CARTESIAN_POINT('Ctrl Pts',(106.23809348541,-100.219697502617,15.8833321347842));
#103584=CARTESIAN_POINT('Ctrl Pts',(106.227485433959,-100.226144825545,
15.8848504018847));
#103585=CARTESIAN_POINT('Ctrl Pts',(106.217194383792,-100.23313461537,15.8865490904002));
#103586=CARTESIAN_POINT('Ctrl Pts',(106.207231729561,-100.2405415546,15.8883923285078));
#103587=CARTESIAN_POINT('Ctrl Pts',(106.197269075331,-100.247948493831,
15.8902355666153));
#103588=CARTESIAN_POINT('Ctrl Pts',(106.187634822874,-100.255772582453,
15.8922233441462));
#103589=CARTESIAN_POINT('Ctrl Pts',(106.17834008598,-100.263888557806,15.8943190377612));
#103590=CARTESIAN_POINT('Ctrl Pts',(106.16673034006,-100.274025951991,15.8969366987747));
#103591=CARTESIAN_POINT('Ctrl Pts',(106.155633722698,-100.284595770622,
15.8997231265025));
#103592=CARTESIAN_POINT('Ctrl Pts',(106.144988579329,-100.295472728462,
15.9026353349479));
#103593=CARTESIAN_POINT('Ctrl Pts',(106.133093724855,-100.307626611799,
15.9058894288058));
#103594=CARTESIAN_POINT('Ctrl Pts',(106.121762338146,-100.320163968933,
15.9093005125492));
#103595=CARTESIAN_POINT('Ctrl Pts',(106.110914628541,-100.332975000833,
15.9128265451188));
#103596=CARTESIAN_POINT('Ctrl Pts',(106.09913993931,-100.346880786002,15.9166538910965));
#103597=CARTESIAN_POINT('Ctrl Pts',(106.087868112039,-100.361105247435,
15.9206327713731));
#103598=CARTESIAN_POINT('Ctrl Pts',(106.076986987319,-100.375613147822,
15.9247462670734));
#103599=CARTESIAN_POINT('Ctrl Pts',(106.069737190674,-100.385279366183,
15.9274869770733));
#103600=CARTESIAN_POINT('Ctrl Pts',(106.062661216484,-100.395072588527,
15.9302878646836));
#103601=CARTESIAN_POINT('Ctrl Pts',(106.055729972964,-100.404993713777,
15.9331479806821));
#103602=CARTESIAN_POINT('Ctrl Pts',(106.051293051866,-100.411344558299,
15.9349788367154));
#103603=CARTESIAN_POINT('Ctrl Pts',(106.046921655794,-100.417739637206,
15.9368315344974));
#103604=CARTESIAN_POINT('Ctrl Pts',(106.042611907158,-100.424174026115,
15.9387045170381));
#103605=CARTESIAN_POINT('Ctrl Pts',(106.029626539622,-100.443560981579,
15.9443478546745));
#103606=CARTESIAN_POINT('Ctrl Pts',(106.017173927646,-100.463266126532,
15.9501804470465));
#103607=CARTESIAN_POINT('Ctrl Pts',(106.005180424477,-100.483215823888,
15.9561682409675));
#103608=CARTESIAN_POINT('Ctrl Pts',(106.002246842281,-100.488095472156,
15.9576328410423));
#103609=CARTESIAN_POINT('Ctrl Pts',(105.999340837773,-100.492989971166,
15.9591067715871));
#103610=CARTESIAN_POINT('Ctrl Pts',(105.996461538666,-100.497898645856,
15.9605896119972));
#103611=CARTESIAN_POINT('Ctrl Pts',(105.985473383051,-100.516631427461,
15.9662485173665));
#103612=CARTESIAN_POINT('Ctrl Pts',(105.974879371979,-100.535576306729,
15.9720348656933));
#103613=CARTESIAN_POINT('Ctrl Pts',(105.964629006812,-100.554682730944,
15.9779301736402));
#103614=CARTESIAN_POINT('Ctrl Pts',(105.956941232936,-100.569012549106,
15.9823516546004));
#103615=CARTESIAN_POINT('Ctrl Pts',(105.949446799117,-100.583433224528,
15.9868346103696));
#103616=CARTESIAN_POINT('Ctrl Pts',(105.942125518567,-100.597923226923,
15.9913738989502));
#103617=CARTESIAN_POINT('Ctrl Pts',(105.93668893849,-100.60868310121,15.9947446488748));
#103618=CARTESIAN_POINT('Ctrl Pts',(105.931346652457,-100.619484815794,
15.9981473864044));
#103619=CARTESIAN_POINT('Ctrl Pts',(105.926094446498,-100.63030632325,16.0015778658345));
#103620=CARTESIAN_POINT('Ctrl Pts',(105.910127684215,-100.663203821643,
16.0120065599871));
#103621=CARTESIAN_POINT('Ctrl Pts',(105.894944802998,-100.696391932292,
16.0227205976678));
#103622=CARTESIAN_POINT('Ctrl Pts',(105.880382474597,-100.729588862577,
16.0336872330649));
#103623=CARTESIAN_POINT('Ctrl Pts',(105.86272702757,-100.769837003396,16.0469832421234));
#103624=CARTESIAN_POINT('Ctrl Pts',(105.845990163558,-100.810393912194,
16.0606716601432));
#103625=CARTESIAN_POINT('Ctrl Pts',(105.829997566648,-100.851162490771,
16.0747321284629));
#103626=CARTESIAN_POINT('Ctrl Pts',(105.828346497495,-100.85537142212,16.0761837254513));
#103627=CARTESIAN_POINT('Ctrl Pts',(105.826703374619,-100.859582606532,
16.0776393312891));
#103628=CARTESIAN_POINT('Ctrl Pts',(105.825068016048,-100.863795935102,
16.0790989528701));
#103629=CARTESIAN_POINT('Ctrl Pts',(105.810228785776,-100.902027644029,
16.0923435471382));
#103630=CARTESIAN_POINT('Ctrl Pts',(105.796028576306,-100.94043723517,16.1059160058086));
#103631=CARTESIAN_POINT('Ctrl Pts',(105.782356823857,-100.978964331797,
16.1198275346707));
#103632=CARTESIAN_POINT('Ctrl Pts',(105.763569974519,-101.031905808207,
16.1389438694465));
#103633=CARTESIAN_POINT('Ctrl Pts',(105.745834988939,-101.084986982918,
16.1586532592087));
#103634=CARTESIAN_POINT('Ctrl Pts',(105.729031757629,-101.138064938645,
16.1789157651908));
#103635=CARTESIAN_POINT('Ctrl Pts',(105.7102478195,-101.197399540305,16.2015667453315));
#103636=CARTESIAN_POINT('Ctrl Pts',(105.692627662427,-101.256732086858,
16.2249092777523));
#103637=CARTESIAN_POINT('Ctrl Pts',(105.676050265159,-101.315895291789,
16.2489290715973));
#103638=CARTESIAN_POINT('Ctrl Pts',(105.673253010217,-101.325878437192,
16.2529821497693));
#103639=CARTESIAN_POINT('Ctrl Pts',(105.670485554115,-101.335856783015,
16.2570545892982));
#103640=CARTESIAN_POINT('Ctrl Pts',(105.667747445648,-101.345829532259,
16.2611464087669));
#103641=CARTESIAN_POINT('Ctrl Pts',(105.661729246449,-101.367749040656,
16.2701399840591));
#103642=CARTESIAN_POINT('Ctrl Pts',(105.655842833297,-101.389671753519,
16.2792412909445));
#103643=CARTESIAN_POINT('Ctrl Pts',(105.6500840891,-101.411608088314,16.2884556352962));
#103644=CARTESIAN_POINT('Ctrl Pts',(105.633490245788,-101.474817720481,
16.3150068036009));
#103645=CARTESIAN_POINT('Ctrl Pts',(105.618006286745,-101.537924866146,
16.3424086190895));
#103646=CARTESIAN_POINT('Ctrl Pts',(105.603604779537,-101.600897765184,
16.3706967554313));
#103647=CARTESIAN_POINT('Ctrl Pts',(105.59783242542,-101.626138308957,16.3820350923108));
#103648=CARTESIAN_POINT('Ctrl Pts',(105.592234433597,-101.651357242415,
16.3935161755935));
#103649=CARTESIAN_POINT('Ctrl Pts',(105.586811016204,-101.676552349379,
16.4051435704793));
#103650=CARTESIAN_POINT('Ctrl Pts',(105.573888077272,-101.736587343012,
16.4328493698212));
#103651=CARTESIAN_POINT('Ctrl Pts',(105.561952501077,-101.7964876298,16.461385421329));
#103652=CARTESIAN_POINT('Ctrl Pts',(105.551030319307,-101.85621734096,16.4908263386382));
#103653=CARTESIAN_POINT('Ctrl Pts',(105.546615137329,-101.880362475126,
16.5027275329446));
#103654=CARTESIAN_POINT('Ctrl Pts',(105.542366108423,-101.90447969666,16.5147767747872));
#103655=CARTESIAN_POINT('Ctrl Pts',(105.53828731832,-101.928566481012,16.5269795714599));
#103656=CARTESIAN_POINT('Ctrl Pts',(105.530137169293,-101.976696165831,
16.5513629324425));
#103657=CARTESIAN_POINT('Ctrl Pts',(105.522664746759,-102.024704173852,
16.5763600240435));
#103658=CARTESIAN_POINT('Ctrl Pts',(105.515919373497,-102.072566467938,
16.6020197534665));
#103659=CARTESIAN_POINT('Ctrl Pts',(105.51512501644,-102.078202887099,16.6050415265208));
#103660=CARTESIAN_POINT('Ctrl Pts',(105.514341462702,-102.08383248865,16.6080698815442));
#103661=CARTESIAN_POINT('Ctrl Pts',(105.513568768202,-102.089455284342,
16.6111048468423));
#103662=CARTESIAN_POINT('Ctrl Pts',(105.505771995203,-102.146191370373,
16.6417287680494));
#103663=CARTESIAN_POINT('Ctrl Pts',(105.499043719845,-102.202488151362,
16.6731580825789));
#103664=CARTESIAN_POINT('Ctrl Pts',(105.493487824084,-102.258316838179,
16.7054563577944));
#103665=CARTESIAN_POINT('Ctrl Pts',(105.492285306413,-102.270400395065,
16.7124469941169));
#103666=CARTESIAN_POINT('Ctrl Pts',(105.491137901835,-102.282462014683,
16.7194783137314));
#103667=CARTESIAN_POINT('Ctrl Pts',(105.490046986521,-102.294501390991,
16.7265509065295));
#103668=CARTESIAN_POINT('Ctrl Pts',(105.485524604274,-102.344410546165,
16.7558702933827));
#103669=CARTESIAN_POINT('Ctrl Pts',(105.481969036444,-102.393937631366,
16.7858998784121));
#103670=CARTESIAN_POINT('Ctrl Pts',(105.479496497886,-102.44305058431,16.8167129372578));
#103671=CARTESIAN_POINT('Ctrl Pts',(105.478703846809,-102.45879530744,16.8265910458059));
#103672=CARTESIAN_POINT('Ctrl Pts',(105.478022884863,-102.474497453706,
16.8365495821748));
#103673=CARTESIAN_POINT('Ctrl Pts',(105.477458547599,-102.490155925608,
16.8465906344552));
#103674=CARTESIAN_POINT('Ctrl Pts',(105.475852464888,-102.534719349983,
16.8751670930474));
#103675=CARTESIAN_POINT('Ctrl Pts',(105.475187392667,-102.578929133348,
16.9044136766109));
#103676=CARTESIAN_POINT('Ctrl Pts',(105.475602210307,-102.622751551526,
16.9343952698793));
#103677=CARTESIAN_POINT('Ctrl Pts',(105.475766667953,-102.640125286452,
16.9462817032569));
#103678=CARTESIAN_POINT('Ctrl Pts',(105.476101380976,-102.657438119311,
16.9582834579608));
#103679=CARTESIAN_POINT('Ctrl Pts',(105.476617091682,-102.674687890117,
16.9704035982507));
#103680=CARTESIAN_POINT('Ctrl Pts',(105.477232523976,-102.695273202539,
16.9848673773513));
#103681=CARTESIAN_POINT('Ctrl Pts',(105.478105601329,-102.715768530529,
16.9995004006098));
#103682=CARTESIAN_POINT('Ctrl Pts',(105.479256984702,-102.736169593116,
17.0143081694434));
#103683=CARTESIAN_POINT('Ctrl Pts',(121.203393441008,-103.623266922366,
16.1309246483007));
#103684=CARTESIAN_POINT('Ctrl Pts',(121.574972550242,-104.431705182569,
16.1751687634191));
#103685=CARTESIAN_POINT('Ctrl Pts',(121.613272620809,-104.478422996181,
17.0639609478964));
#103686=CARTESIAN_POINT('Ctrl Pts',(121.689595682425,-103.400301041538,
16.1216929041162));
#103687=CARTESIAN_POINT('Ctrl Pts',(122.151201675774,-104.172139614701,
16.1644731945129));
#103688=CARTESIAN_POINT('Ctrl Pts',(122.196726338299,-104.211201268623,
17.0576204646585));
#103689=CARTESIAN_POINT('Ctrl Pts',(122.127894422482,-103.106841696282,
16.1085249686807));
#103690=CARTESIAN_POINT('Ctrl Pts',(122.672019840521,-103.830050455258,
16.1491730687289));
#103691=CARTESIAN_POINT('Ctrl Pts',(122.72270326818,-103.859514444764,17.0483618713015));
#103692=CARTESIAN_POINT('Ctrl Pts',(122.714056554637,-102.562809974241,
16.0829710960464));
#103693=CARTESIAN_POINT('Ctrl Pts',(123.370965189904,-103.196826284361,
16.1195139030594));
#103694=CARTESIAN_POINT('Ctrl Pts',(123.426130395792,-103.207563020778,
17.0301724512741));
#103695=CARTESIAN_POINT('Ctrl Pts',(122.894234731391,-102.366396952629,
16.0735866385384));
#103696=CARTESIAN_POINT('Ctrl Pts',(123.58705589424,-102.967331909941,16.1085769307641));
#103697=CARTESIAN_POINT('Ctrl Pts',(123.642356087503,-102.972190912737,
17.0234630582805));
#103698=CARTESIAN_POINT('Ctrl Pts',(123.219214633568,-101.951037901618,
16.0534582812986));
#103699=CARTESIAN_POINT('Ctrl Pts',(123.978651644636,-102.481360631959,
16.0850840639083));
#103700=CARTESIAN_POINT('Ctrl Pts',(124.032357307221,-102.474450288764,
17.0090207248112));
#103701=CARTESIAN_POINT('Ctrl Pts',(123.365072853312,-101.731122140045,
16.04266889086));
#103702=CARTESIAN_POINT('Ctrl Pts',(124.15537664023,-102.223459433721,16.0724596805933));
#103703=CARTESIAN_POINT('Ctrl Pts',(124.207400685845,-102.210919672883,
17.0012554146092));
#103704=CARTESIAN_POINT('Ctrl Pts',(123.622837621945,-101.2663118188,16.0196096776422));
#103705=CARTESIAN_POINT('Ctrl Pts',(124.46997462725,-101.677416690026,16.0454300031437));
#103706=CARTESIAN_POINT('Ctrl Pts',(124.516747165402,-101.653931204739,
16.9846139969661));
#103707=CARTESIAN_POINT('Ctrl Pts',(123.733655154168,-101.022548510183,
16.007393646404));
#103708=CARTESIAN_POINT('Ctrl Pts',(124.606415941408,-101.390316245027,
16.0310720467284));
#103709=CARTESIAN_POINT('Ctrl Pts',(124.649743375867,-101.361828994771,
16.9757763005098));
#103710=CARTESIAN_POINT('Ctrl Pts',(123.913746248315,-100.526703568232,
15.9823159876444));
#103711=CARTESIAN_POINT('Ctrl Pts',(124.831020877559,-100.805021277766,
16.0015310839376));
#103712=CARTESIAN_POINT('Ctrl Pts',(124.865883717664,-100.767661628699,
16.9575940436197));
#103713=CARTESIAN_POINT('Ctrl Pts',(123.984138868502,-100.272713264845,
15.9693599768607));
#103714=CARTESIAN_POINT('Ctrl Pts',(124.920339930446,-100.504363198962,
15.9862247971201));
#103715=CARTESIAN_POINT('Ctrl Pts',(124.950370836704,-100.463309280931,
16.9481814222752));
#103716=CARTESIAN_POINT('Ctrl Pts',(124.085141248017,-99.752449717528,15.9426034668447));
#103717=CARTESIAN_POINT('Ctrl Pts',(125.052626926696,-99.8869302757062,
15.9545336644841));
#103718=CARTESIAN_POINT('Ctrl Pts',(125.071606573433,-99.839890832949,16.9287053589018));
#103719=CARTESIAN_POINT('Ctrl Pts',(124.115346973019,-99.4855574416264,
15.9287684862059));
#103720=CARTESIAN_POINT('Ctrl Pts',(125.094866096768,-99.5692380081228,
15.9380970602781));
#103721=CARTESIAN_POINT('Ctrl Pts',(125.107870389155,-99.5200830191719,
16.9186163685773));
#103722=CARTESIAN_POINT('Ctrl Pts',(124.133451690907,-98.9578698125832,
15.9012045602021));
#103723=CARTESIAN_POINT('Ctrl Pts',(125.129212094681,-98.939248319605,15.9052536015967));
#103724=CARTESIAN_POINT('Ctrl Pts',(125.129629704591,-98.8877776411019,
16.8984803011496));
#103725=CARTESIAN_POINT('Ctrl Pts',(124.121942172248,-98.6947668788256,
15.887357662985));
#103726=CARTESIAN_POINT('Ctrl Pts',(125.121769820894,-98.6241533746928,
15.8887024086189));
#103727=CARTESIAN_POINT('Ctrl Pts',(125.115835136018,-98.5725149306463,
16.8883474897758));
#103728=CARTESIAN_POINT('Ctrl Pts',(124.089800114663,-98.4324196367899,
15.8734462511896));
#103729=CARTESIAN_POINT('Ctrl Pts',(125.089816567051,-98.309973075494,15.8720754595863));
#103730=CARTESIAN_POINT('Ctrl Pts',(125.077281548041,-98.258159999484,16.8781501203061));
#103731=CARTESIAN_POINT('',(124.951849983709,-100.42244215607,16.9468802675342));
#103732=CARTESIAN_POINT('Ctrl Pts',(124.951849983683,-100.422442156171,
16.946880267488));
#103733=CARTESIAN_POINT('Ctrl Pts',(124.844638772238,-100.864593649031,
16.9606132289218));
#103734=CARTESIAN_POINT('Ctrl Pts',(124.687407751503,-101.294710169184,
16.9737724196342));
#103735=CARTESIAN_POINT('Ctrl Pts',(124.279109021445,-102.110725032548,
16.9983225113661));
#103736=CARTESIAN_POINT('Ctrl Pts',(124.032666772646,-102.488872943764,
17.0094830612624));
#103737=CARTESIAN_POINT('Ctrl Pts',(123.459728565382,-103.184744737759,
17.0295697304364));
#103738=CARTESIAN_POINT('Ctrl Pts',(123.128657832542,-103.505173465553,
17.0385650583135));
#103739=CARTESIAN_POINT('Ctrl Pts',(122.414026911607,-104.054927270115,
17.0534443152209));
#103740=CARTESIAN_POINT('Ctrl Pts',(122.028397674713,-104.28829577497,17.0594497197711));
#103741=CARTESIAN_POINT('Ctrl Pts',(121.613272620809,-104.478422996181,
17.0639609478965));
#103742=CARTESIAN_POINT('Ctrl Pts',(124.951849983702,-100.422442156089,
16.9468802674221));
#103743=CARTESIAN_POINT('Ctrl Pts',(124.964796990157,-100.365468677343,
16.9014669500272));
#103744=CARTESIAN_POINT('Ctrl Pts',(124.974311889007,-100.307826987788,
16.8569086430383));
#103745=CARTESIAN_POINT('Ctrl Pts',(124.986780097388,-100.190953401771,
16.7695538421476));
#103746=CARTESIAN_POINT('Ctrl Pts',(124.989719564374,-100.131717899676,
16.7267613335671));
#103747=CARTESIAN_POINT('Ctrl Pts',(124.989388470409,-100.016191408702,
16.6462944623765));
#103748=CARTESIAN_POINT('Ctrl Pts',(124.986567220323,-99.960012220421,16.6084766959233));
#103749=CARTESIAN_POINT('Ctrl Pts',(124.980960894351,-99.8999083324537,
16.5694357233263));
#103750=CARTESIAN_POINT('Ctrl Pts',(124.9806490467,-99.8966500583558,16.567323614843));
#103751=CARTESIAN_POINT('Ctrl Pts',(124.974972487706,-99.8388038584655,
16.5299030558295));
#103752=CARTESIAN_POINT('Ctrl Pts',(124.967348294999,-99.7838058234046,
16.4955558975337));
#103753=CARTESIAN_POINT('Ctrl Pts',(124.947585489486,-99.6733688278086,
16.4289510093406));
#103754=CARTESIAN_POINT('Ctrl Pts',(124.93544418982,-99.6179298649295,16.396694545879));
#103755=CARTESIAN_POINT('Ctrl Pts',(124.90671909194,-99.5068786586973,16.3343245259145));
#103756=CARTESIAN_POINT('Ctrl Pts',(124.890119771831,-99.4512667317803,
16.304218939047));
#103757=CARTESIAN_POINT('Ctrl Pts',(124.867062189139,-99.3829844091149,
16.268560493524));
#103758=CARTESIAN_POINT('Ctrl Pts',(124.862591896413,-99.3700958425419,
16.2618874594661));
#103759=CARTESIAN_POINT('Ctrl Pts',(124.853898365999,-99.3456731476052,
16.2493502863396));
#103760=CARTESIAN_POINT('Ctrl Pts',(124.849688066936,-99.3341120462839,
16.2434607570233));
#103761=CARTESIAN_POINT('Ctrl Pts',(124.825135245059,-99.2681859591441,
16.2101334640921));
#103762=CARTESIAN_POINT('Ctrl Pts',(124.802741974836,-99.2138914344159,
16.1836825979378));
#103763=CARTESIAN_POINT('Ctrl Pts',(124.759354694274,-99.1189213257452,
16.1389934134943));
#103764=CARTESIAN_POINT('Ctrl Pts',(124.739278794776,-99.0780581494766,
16.1202913021872));
#103765=CARTESIAN_POINT('Ctrl Pts',(124.695322663361,-98.9950518003077,
16.0833115781871));
#103766=CARTESIAN_POINT('Ctrl Pts',(124.671159323221,-98.9526582357198,
16.0649860200075));
#103767=CARTESIAN_POINT('Ctrl Pts',(124.627114151387,-98.881718681314,16.0351319878177));
#103768=CARTESIAN_POINT('Ctrl Pts',(124.608105960967,-98.8528161237887,
16.0232073139694));
#103769=CARTESIAN_POINT('Ctrl Pts',(124.57555182445,-98.8064103657101,16.0044115767637));
#103770=CARTESIAN_POINT('Ctrl Pts',(124.562585574013,-98.7885686787139,
15.9973056650846));
#103771=CARTESIAN_POINT('Ctrl Pts',(124.547038028858,-98.7680863951021,
15.9892412865741));
#103772=CARTESIAN_POINT('Ctrl Pts',(124.544827765546,-98.7651950007715,
15.9881051810793));
#103773=CARTESIAN_POINT('Ctrl Pts',(124.530836473093,-98.7470256890289,
15.9809792299507));
#103774=CARTESIAN_POINT('Ctrl Pts',(124.518765647243,-98.7319495245657,
15.9751225912936));
#103775=CARTESIAN_POINT('Ctrl Pts',(124.497024244733,-98.7060106311506,
15.9651170875997));
#103776=CARTESIAN_POINT('Ctrl Pts',(124.487507910831,-98.695036798563,15.9609074608826));
#103777=CARTESIAN_POINT('Ctrl Pts',(124.463161138973,-98.6680062415629,
15.9505885356022));
#103778=CARTESIAN_POINT('Ctrl Pts',(124.448052836449,-98.6521515488145,
15.9445809661997));
#103779=CARTESIAN_POINT('Ctrl Pts',(124.424513611549,-98.6290095598361,
15.9358836674889));
#103780=CARTESIAN_POINT('Ctrl Pts',(124.416521550059,-98.6214014521872,
15.9330374038933));
#103781=CARTESIAN_POINT('Ctrl Pts',(124.404309533154,-98.6101328085555,
15.9288568495083));
#103782=CARTESIAN_POINT('Ctrl Pts',(124.400198537057,-98.6064074042068,
15.9274773714214));
#103783=CARTESIAN_POINT('Ctrl Pts',(124.391892231883,-98.5990231214125,
15.9247478120941));
#103784=CARTESIAN_POINT('Ctrl Pts',(124.3876969253,-98.5953642388994,15.9233977326346));
#103785=CARTESIAN_POINT('Ctrl Pts',(124.368572098249,-98.5790162825831,
15.9173767431584));
#103786=CARTESIAN_POINT('Ctrl Pts',(124.353231439703,-98.5668051221991,
15.9129068048202));
#103787=CARTESIAN_POINT('Ctrl Pts',(124.323814538226,-98.545358418273,15.905085790006));
#103788=CARTESIAN_POINT('Ctrl Pts',(124.30989618129,-98.5359875490656,15.9016776581368));
#103789=CARTESIAN_POINT('Ctrl Pts',(124.28211834221,-98.5190839168406,15.895517004034));
#103790=CARTESIAN_POINT('Ctrl Pts',(124.268313038993,-98.5114712315146,
15.8927363004195));
#103791=CARTESIAN_POINT('Ctrl Pts',(124.253122503426,-98.5041106031319,
15.8900223824839));
#103792=CARTESIAN_POINT('Ctrl Pts',(124.252138641646,-98.5036382980574,
15.8898481135215));
#103793=CARTESIAN_POINT('Ctrl Pts',(124.239042545662,-98.4974111211061,
15.8875486561358));
#103794=CARTESIAN_POINT('Ctrl Pts',(124.226602269505,-98.4921916204465,
15.8855946329302));
#103795=CARTESIAN_POINT('Ctrl Pts',(124.194577475726,-98.4807880914742,
15.8812265936235));
#103796=CARTESIAN_POINT('Ctrl Pts',(124.174652137843,-98.4755077602039,
15.8791039781267));
#103797=CARTESIAN_POINT('Ctrl Pts',(124.134599769904,-98.4693733617734,
15.8762368842459));
#103798=CARTESIAN_POINT('Ctrl Pts',(124.114494070815,-98.4684044785696,
15.8754567835268));
#103799=CARTESIAN_POINT('Ctrl Pts',(124.094259722567,-98.4699780090472,
15.8754371319202));
#103800=CARTESIAN_POINT('Origin',(105.912876986258,-99.5108501154939,9.49999999999999));
#103801=CARTESIAN_POINT('Ctrl Pts',(122.1513940882,-79.0606854284486,12.4615384615385));
#103802=CARTESIAN_POINT('Ctrl Pts',(123.242929755909,-80.2605866343271,
15.));
#103803=CARTESIAN_POINT('Ctrl Pts',(125.270067424513,-82.4889745881015,
15.));
#103804=CARTESIAN_POINT('Ctrl Pts',(118.75365374029,-82.1515688787036,12.4615384613748));
#103805=CARTESIAN_POINT('Ctrl Pts',(119.845034570123,-83.3516109393531,
15.));
#103806=CARTESIAN_POINT('Ctrl Pts',(121.871884682446,-85.5802604803137,
15.));
#103807=CARTESIAN_POINT('Ctrl Pts',(115.356629460862,-85.2396997028156,
12.4615384612212));
#103808=CARTESIAN_POINT('Ctrl Pts',(116.447238561189,-86.4404435500916,
15.0000000001275));
#103809=CARTESIAN_POINT('Ctrl Pts',(118.472655461956,-88.6703964094932,
15.));
#103810=CARTESIAN_POINT('Ctrl Pts',(111.95627207097,-88.3243862216437,12.4615384615385));
#103811=CARTESIAN_POINT('Ctrl Pts',(113.046148377066,-89.5257948345484,
15.));
#103812=CARTESIAN_POINT('Ctrl Pts',(115.070204374102,-91.7569822585144,
15.));
#103813=CARTESIAN_POINT('Origin',(125.270067424513,-82.4889745881015,9.49999999999998));
#103814=CARTESIAN_POINT('Ctrl Pts',(125.270067424513,-82.4889745881023,
15.));
#103815=CARTESIAN_POINT('Ctrl Pts',(127.061588147558,-80.8592497748698,
14.9999999999998));
#103816=CARTESIAN_POINT('Ctrl Pts',(127.061588147558,-78.4373601266896,
15.));
#103817=CARTESIAN_POINT('Ctrl Pts',(123.242929755908,-80.2605866343288,
15.0000000000003));
#103818=CARTESIAN_POINT('Ctrl Pts',(124.049114081279,-79.5272104683728,
15.0000000000002));
#103819=CARTESIAN_POINT('Ctrl Pts',(124.04911408128,-78.4373601266896,15.0000000000003));
#103820=CARTESIAN_POINT('Ctrl Pts',(122.151394088197,-79.0606854284514,
12.461538461538));
#103821=CARTESIAN_POINT('Ctrl Pts',(122.427012660976,-78.8099585341055,
12.461538461538));
#103822=CARTESIAN_POINT('Ctrl Pts',(122.427012660976,-78.4373601266894,
12.461538461538));
#103823=CARTESIAN_POINT('Origin',(127.061588147558,-78.4373601266934,9.5000000000001));
#103824=CARTESIAN_POINT('Origin',(127.061588147558,68.4969639314115,9.49999999999999));
#103825=CARTESIAN_POINT('Origin',(127.061588147558,70.891111747004,9.49999999999999));
#103826=CARTESIAN_POINT('Origin',(-127.061588147558,68.4969639314115,9.49999999999999));
#103827=CARTESIAN_POINT('Origin',(-127.061588147558,-78.4373601266934,9.5000000000001));
#103828=CARTESIAN_POINT('Origin',(-127.061588147558,70.891111747004,9.49999999999999));
#103829=CARTESIAN_POINT('Ctrl Pts',(-127.061588147558,-78.4373601266968,
15.));
#103830=CARTESIAN_POINT('Ctrl Pts',(-127.061588147558,-80.8592497748893,
15.0000000000001));
#103831=CARTESIAN_POINT('Ctrl Pts',(-125.270067424494,-82.4889745881184,
15.));
#103832=CARTESIAN_POINT('Ctrl Pts',(-124.049114081279,-78.4373601266968,
15.0000000000002));
#103833=CARTESIAN_POINT('Ctrl Pts',(-124.049114081279,-79.527210468381,
15.0000000000003));
#103834=CARTESIAN_POINT('Ctrl Pts',(-123.242929755902,-80.2605866343325,
15.0000000000002));
#103835=CARTESIAN_POINT('Ctrl Pts',(-122.427012660975,-78.437360126697,
12.4615384615381));
#103836=CARTESIAN_POINT('Ctrl Pts',(-122.427012660975,-78.8099585341074,
12.4615384615382));
#103837=CARTESIAN_POINT('Ctrl Pts',(-122.151394088199,-79.0606854284477,
12.4615384615381));
#103838=CARTESIAN_POINT('Origin',(-125.270067424514,-82.4889745881015,9.49999999999998));
#103839=CARTESIAN_POINT('Ctrl Pts',(-125.270067424513,-82.4889745881015,
15.));
#103840=CARTESIAN_POINT('Ctrl Pts',(-123.24292975591,-80.2605866343271,
15.));
#103841=CARTESIAN_POINT('Ctrl Pts',(-122.1513940882,-79.0606854284486,12.4615384615385));
#103842=CARTESIAN_POINT('Ctrl Pts',(-121.871884682447,-85.5802604803134,
15.));
#103843=CARTESIAN_POINT('Ctrl Pts',(-119.845034570123,-83.3516109393532,
15.));
#103844=CARTESIAN_POINT('Ctrl Pts',(-118.75365374029,-82.1515688787036,
12.4615384613748));
#103845=CARTESIAN_POINT('Ctrl Pts',(-118.47265546206,-88.6703964096094,
15.));
#103846=CARTESIAN_POINT('Ctrl Pts',(-116.447238561171,-86.4404435500708,
15.0000000000319));
#103847=CARTESIAN_POINT('Ctrl Pts',(-115.356629460836,-85.2396997027866,
12.4615384611599));
#103848=CARTESIAN_POINT('Ctrl Pts',(-115.070204374102,-91.7569822585144,
15.));
#103849=CARTESIAN_POINT('Ctrl Pts',(-113.046148377066,-89.5257948345484,
15.));
#103850=CARTESIAN_POINT('Ctrl Pts',(-111.95627207097,-88.3243862216437,
12.4615384615384));
#103851=CARTESIAN_POINT('Origin',(-105.912876986258,-99.5108501154939,9.49999999999999));
#103852=CARTESIAN_POINT('Ctrl Pts',(-73.9004569107383,100.54522598774,16.1326952491647));
#103853=CARTESIAN_POINT('Ctrl Pts',(-72.9163045003626,100.596051859638,
16.135358920241));
#103854=CARTESIAN_POINT('Ctrl Pts',(-72.9018984630217,100.54522598774,17.1194094921528));
#103855=CARTESIAN_POINT('Ctrl Pts',(-73.9476747996932,101.524551651988,
16.1840195324228));
#103856=CARTESIAN_POINT('Ctrl Pts',(-72.9668232116299,101.572370169074,
16.1899665975748));
#103857=CARTESIAN_POINT('Ctrl Pts',(-72.9491163525952,101.457011962906,
17.1671941703119));
#103858=CARTESIAN_POINT('Ctrl Pts',(-73.9935277020714,102.498599789116,
16.3350290636149));
#103859=CARTESIAN_POINT('Ctrl Pts',(-73.0159439202093,102.544600734409,
16.3437788467219));
#103860=CARTESIAN_POINT('Ctrl Pts',(-72.9949692543564,102.363884354541,
17.3077892504328));
#103861=CARTESIAN_POINT('Ctrl Pts',(-74.0806311904263,104.396365188758,
16.8302442641495));
#103862=CARTESIAN_POINT('Ctrl Pts',(-73.1091742218615,104.437340305838,
16.8441803650548));
#103863=CARTESIAN_POINT('Ctrl Pts',(-73.0820727427081,104.130769381789,
17.7688516785193));
#103864=CARTESIAN_POINT('Ctrl Pts',(-74.1218787066488,105.320016212586,
17.1744353071575));
#103865=CARTESIAN_POINT('Ctrl Pts',(-73.1533114311244,105.358258060099,
17.1902506252838));
#103866=CARTESIAN_POINT('Ctrl Pts',(-73.1233202589311,104.990720335011,
18.0893054082188));
#103867=CARTESIAN_POINT('Ctrl Pts',(-74.1980777000784,107.0790650482,18.0419021946065));
#103868=CARTESIAN_POINT('Ctrl Pts',(-73.2347763319794,107.110731606384,
18.0605536021116));
#103869=CARTESIAN_POINT('Ctrl Pts',(-73.1995192523628,106.628455457823,
18.8969469930777));
#103870=CARTESIAN_POINT('Ctrl Pts',(-74.2330270295249,107.914413279046,
18.565153588435));
#103871=CARTESIAN_POINT('Ctrl Pts',(-73.2721380368855,107.942867805811,
18.5844851842697));
#103872=CARTESIAN_POINT('Ctrl Pts',(-73.2344685818098,107.406193465853,
19.3841120838854));
#103873=CARTESIAN_POINT('Ctrl Pts',(-74.2951954520745,109.462580289149,
19.7692841941755));
#103874=CARTESIAN_POINT('Ctrl Pts',(-73.3385394016206,109.483954365109,
19.7887020274372));
#103875=CARTESIAN_POINT('Ctrl Pts',(-73.2966370043564,108.847590337328,
20.5051991995785));
#103876=CARTESIAN_POINT('Ctrl Pts',(-74.3224125011577,110.175347280506,
20.4501199226856));
#103877=CARTESIAN_POINT('Ctrl Pts',(-73.3676127418541,110.193535516742,
20.4689353592529));
#103878=CARTESIAN_POINT('Ctrl Pts',(-73.3238540539157,109.511200996633,
21.1390807541766));
#103879=CARTESIAN_POINT('Ctrl Pts',(-74.3452064839433,110.812241123418,
21.1958268023184));
#103880=CARTESIAN_POINT('Ctrl Pts',(-73.3919605223152,110.827696557433,
21.2139227905287));
#103881=CARTESIAN_POINT('Ctrl Pts',(-73.3466480362266,110.104171114061,
21.8333595588821));
#103882=CARTESIAN_POINT('',(-72.9018984630217,100.54522598774,17.1194094921528));
#103883=CARTESIAN_POINT('Origin',(-73.9004569107383,100.492890031497,17.1313247839193));
#103884=CARTESIAN_POINT('',(-73.3466480362266,110.104171114061,21.833359558882));
#103885=CARTESIAN_POINT('Origin',(-74.3452064839432,110.051835157818,21.8452748506485));
#103886=CARTESIAN_POINT('Ctrl Pts',(-72.9018984630217,100.54522598774,17.1194094921528));
#103887=CARTESIAN_POINT('Ctrl Pts',(-72.9491163525952,101.457011962906,
17.1671941703119));
#103888=CARTESIAN_POINT('Ctrl Pts',(-72.9949692543564,102.363884354541,
17.3077892504328));
#103889=CARTESIAN_POINT('Ctrl Pts',(-73.0820727427081,104.130769381789,
17.7688516785193));
#103890=CARTESIAN_POINT('Ctrl Pts',(-73.1233202589311,104.990720335011,
18.0893054082188));
#103891=CARTESIAN_POINT('Ctrl Pts',(-73.1995192523628,106.628455457823,
18.8969469930777));
#103892=CARTESIAN_POINT('Ctrl Pts',(-73.2344685818098,107.406193465853,
19.3841120838854));
#103893=CARTESIAN_POINT('Ctrl Pts',(-73.2966370043564,108.847590337328,
20.5051991995785));
#103894=CARTESIAN_POINT('Ctrl Pts',(-73.3238540539157,109.511200996633,
21.1390807541766));
#103895=CARTESIAN_POINT('Ctrl Pts',(-73.3466480362266,110.104171114061,
21.8333595588821));
#103896=CARTESIAN_POINT('Origin',(-75.5338303659225,140.973085918643,58.0494078876179));
#103897=CARTESIAN_POINT('',(-73.4666222305203,113.225219077866,25.4876372131205));
#103898=CARTESIAN_POINT('Origin',(-74.4651806782369,113.172883121623,25.4995525048869));
#103899=CARTESIAN_POINT('',(-74.5352719182059,141.025421874886,58.0374925958514));
#103900=CARTESIAN_POINT('Ctrl Pts',(-74.4651806782369,113.933289087224,
24.8501044565567));
#103901=CARTESIAN_POINT('Ctrl Pts',(-73.5119347166088,113.948744521238,
24.8682004447671));
#103902=CARTESIAN_POINT('Ctrl Pts',(-73.4666222305203,113.225219077866,
25.4876372131205));
#103903=CARTESIAN_POINT('Ctrl Pts',(-74.4782538098406,114.348953084303,
25.3367844671853));
#103904=CARTESIAN_POINT('Ctrl Pts',(-73.5276259812931,114.358264033527,
25.3519444013352));
#103905=CARTESIAN_POINT('Ctrl Pts',(-73.479695365476,113.565307890086,25.8858300513543));
#103906=CARTESIAN_POINT('Ctrl Pts',(-74.4869268661428,114.678636683985,
25.896500960863));
#103907=CARTESIAN_POINT('Ctrl Pts',(-73.538050751278,114.683734155689,25.9078727036684));
#103908=CARTESIAN_POINT('Ctrl Pts',(-73.4883684184252,113.835048929762,
26.3437798075507));
#103909=CARTESIAN_POINT('Ctrl Pts',(-74.4944437164002,115.126869950594,
27.0953552900284));
#103910=CARTESIAN_POINT('Ctrl Pts',(-73.5470691994159,115.126364030699,
27.0962624198131));
#103911=CARTESIAN_POINT('Ctrl Pts',(-73.4958852686845,114.201785238807,
27.3246606223267));
#103912=CARTESIAN_POINT('Ctrl Pts',(-74.4932848595134,115.245261640256,
27.7340707564161));
#103913=CARTESIAN_POINT('Ctrl Pts',(-73.5456772445054,115.243954828187,
27.7294131066315));
#103914=CARTESIAN_POINT('Ctrl Pts',(-73.4947264125847,114.298651166118,
27.847245935672));
#103915=CARTESIAN_POINT('Ctrl Pts',(-74.4872760584178,115.250846853276,
28.3740727771317));
#103916=CARTESIAN_POINT('Ctrl Pts',(-73.5384709961578,115.250751845539,
28.3631859687662));
#103917=CARTESIAN_POINT('Ctrl Pts',(-73.4887176107011,114.303220886455,
28.3708840208636));
#103918=CARTESIAN_POINT('',(-73.4887176107011,114.303220886455,28.3708840208636));
#103919=CARTESIAN_POINT('Origin',(-74.4872760584178,114.250884930212,28.3827993126301));
#103920=CARTESIAN_POINT('Ctrl Pts',(-73.4666222305203,113.225219077866,
25.4876372131205));
#103921=CARTESIAN_POINT('Ctrl Pts',(-73.479695365476,113.565307890086,25.8858300513543));
#103922=CARTESIAN_POINT('Ctrl Pts',(-73.4883684184252,113.835048929762,
26.3437798075507));
#103923=CARTESIAN_POINT('Ctrl Pts',(-73.4958852686845,114.201785238807,
27.3246606223267));
#103924=CARTESIAN_POINT('Ctrl Pts',(-73.4947264125847,114.298651166118,
27.847245935672));
#103925=CARTESIAN_POINT('Ctrl Pts',(-73.4887176107011,114.303220886455,
28.3708840208636));
#103926=CARTESIAN_POINT('Origin',(-73.7704564958318,114.796029369748,90.850164764562));
#103927=CARTESIAN_POINT('',(-72.8371331372358,114.798753752936,85.1533262855942));
#103928=CARTESIAN_POINT('Origin',(-73.8356915849524,114.746417796693,85.1652415773607));
#103929=CARTESIAN_POINT('',(-72.7718980481152,114.848365325991,90.8382494727956));
#103930=CARTESIAN_POINT('Ctrl Pts',(-73.8356915849524,115.746379719757,
85.1565150418623));
#103931=CARTESIAN_POINT('Ctrl Pts',(-72.8868865226924,115.74628471202,85.1456282334969));
#103932=CARTESIAN_POINT('Ctrl Pts',(-72.8371331372358,114.798753752936,
85.1533262855942));
#103933=CARTESIAN_POINT('Ctrl Pts',(-73.8342310425279,115.748601217671,
85.4110734891034));
#103934=CARTESIAN_POINT('Ctrl Pts',(-72.8841094542671,115.749838629518,
85.3939698491767));
#103935=CARTESIAN_POINT('Ctrl Pts',(-72.8356725953726,114.799864501433,
85.2806054601355));
#103936=CARTESIAN_POINT('Ctrl Pts',(-73.8314804429484,115.701653377168,
85.6658896383617));
#103937=CARTESIAN_POINT('Ctrl Pts',(-72.8788685428651,115.706588181891,
85.6432128282819));
#103938=CARTESIAN_POINT('Ctrl Pts',(-72.8329219952322,114.776390581641,
85.4080135838439));
#103939=CARTESIAN_POINT('Ctrl Pts',(-73.8237901179187,115.516118109125,
86.139928586873));
#103940=CARTESIAN_POINT('Ctrl Pts',(-72.8641480344597,115.531919999833,
86.1096606333931));
#103941=CARTESIAN_POINT('Ctrl Pts',(-72.8252316702016,114.68362294762,85.6450330580996));
#103942=CARTESIAN_POINT('Ctrl Pts',(-73.8188533284027,115.377595480466,
86.3589439135102));
#103943=CARTESIAN_POINT('Ctrl Pts',(-72.8546428251355,115.400057127759,
86.3270567000364));
#103944=CARTESIAN_POINT('Ctrl Pts',(-72.8202948806862,114.61436163329,85.7545407214179));
#103945=CARTESIAN_POINT('Ctrl Pts',(-73.807500716261,115.028800146321,86.7297242735133));
#103946=CARTESIAN_POINT('Ctrl Pts',(-72.8326190347233,115.064674490442,
86.6996427033684));
#103947=CARTESIAN_POINT('Ctrl Pts',(-72.8089422685442,114.439963966218,
85.93993090142));
#103948=CARTESIAN_POINT('Ctrl Pts',(-73.801088880473,114.818649931659,86.8813590953413));
#103949=CARTESIAN_POINT('Ctrl Pts',(-72.8200752779055,114.860629829238,
86.8546369672313));
#103950=CARTESIAN_POINT('Ctrl Pts',(-72.8025304327561,114.334888858887,
86.0157483123335));
#103951=CARTESIAN_POINT('Ctrl Pts',(-73.787708782066,114.356821818349,87.0954876882638));
#103952=CARTESIAN_POINT('Ctrl Pts',(-72.7936473666063,114.407535498956,
87.0792801476203));
#103953=CARTESIAN_POINT('Ctrl Pts',(-72.7891503343496,114.103974802232,
86.1228126087951));
#103954=CARTESIAN_POINT('Ctrl Pts',(-73.7807463042456,114.105347056143,
87.157904114975));
#103955=CARTESIAN_POINT('Ctrl Pts',(-72.7797595778189,114.158284301108,
87.1483484544242));
#103956=CARTESIAN_POINT('Ctrl Pts',(-72.782187854442,113.97823738174,86.1540208241831));
#103957=CARTESIAN_POINT('Ctrl Pts',(-73.7740048076137,113.851127786115,
87.1712271823682));
#103958=CARTESIAN_POINT('Ctrl Pts',(-72.7662150968909,113.904431391227,
87.1684336587965));
#103959=CARTESIAN_POINT('Ctrl Pts',(-72.775446359897,113.851127786115,86.1606823558472));
#103960=CARTESIAN_POINT('Ctrl Pts',(-73.7740048076137,113.851127786115,
87.1712271823682));
#103961=CARTESIAN_POINT('Ctrl Pts',(-73.7807463042456,114.105347056143,
87.157904114975));
#103962=CARTESIAN_POINT('Ctrl Pts',(-73.787708782066,114.356821818349,87.0954876882638));
#103963=CARTESIAN_POINT('Ctrl Pts',(-73.801088880473,114.818649931659,86.8813590953413));
#103964=CARTESIAN_POINT('Ctrl Pts',(-73.807500716261,115.028800146321,86.7297242735133));
#103965=CARTESIAN_POINT('Ctrl Pts',(-73.8188533284027,115.377595480466,
86.3589439135102));
#103966=CARTESIAN_POINT('Ctrl Pts',(-73.8237901179187,115.516118109125,
86.139928586873));
#103967=CARTESIAN_POINT('Ctrl Pts',(-73.8314804429484,115.701653377168,
85.6658896383617));
#103968=CARTESIAN_POINT('Ctrl Pts',(-73.8342310425279,115.748601217671,
85.4110734891034));
#103969=CARTESIAN_POINT('Ctrl Pts',(-73.8356915849524,115.746379719757,
85.1565150418623));
#103970=CARTESIAN_POINT('Ctrl Pts',(-72.8371331372358,114.798753752936,
85.1533262855942));
#103971=CARTESIAN_POINT('Ctrl Pts',(-72.8356725953726,114.799864501433,
85.2806054601355));
#103972=CARTESIAN_POINT('Ctrl Pts',(-72.8329219952322,114.776390581641,
85.4080135838439));
#103973=CARTESIAN_POINT('Ctrl Pts',(-72.8252316702016,114.68362294762,85.6450330580996));
#103974=CARTESIAN_POINT('Ctrl Pts',(-72.8202948806862,114.61436163329,85.7545407214179));
#103975=CARTESIAN_POINT('Ctrl Pts',(-72.8089422685442,114.439963966218,
85.93993090142));
#103976=CARTESIAN_POINT('Ctrl Pts',(-72.8025304327561,114.334888858887,
86.0157483123335));
#103977=CARTESIAN_POINT('Ctrl Pts',(-72.7891503343496,114.103974802232,
86.1228126087951));
#103978=CARTESIAN_POINT('Ctrl Pts',(-72.782187854442,113.97823738174,86.1540208241831));
#103979=CARTESIAN_POINT('Ctrl Pts',(-72.775446359897,113.851127786115,86.1606823558472));
#103980=CARTESIAN_POINT('Origin',(-110.476903643071,113.746455873629,85.173968112859));
#103981=CARTESIAN_POINT('',(-89.9771434054439,113.851127786115,87.1712271823682));
#103982=CARTESIAN_POINT('',(-110.476903643071,113.851127786115,87.1712271823682));
#103983=CARTESIAN_POINT('Ctrl Pts',(-89.9154566281052,115.746379719757,
85.1565150418623));
#103984=CARTESIAN_POINT('Ctrl Pts',(-89.9169171705297,115.748601217671,
85.4110734891034));
#103985=CARTESIAN_POINT('Ctrl Pts',(-89.9196677701091,115.701653377168,
85.6658896383617));
#103986=CARTESIAN_POINT('Ctrl Pts',(-89.9273580951389,115.516118109125,
86.139928586873));
#103987=CARTESIAN_POINT('Ctrl Pts',(-89.9322948846549,115.377595480466,
86.3589439135102));
#103988=CARTESIAN_POINT('Ctrl Pts',(-89.9436474967966,115.028800146321,
86.7297242735133));
#103989=CARTESIAN_POINT('Ctrl Pts',(-89.9500593325846,114.818649931659,
86.8813590953413));
#103990=CARTESIAN_POINT('Ctrl Pts',(-89.9634394309915,114.356821818349,
87.0954876882638));
#103991=CARTESIAN_POINT('Ctrl Pts',(-89.970401908812,114.105347056143,87.157904114975));
#103992=CARTESIAN_POINT('Ctrl Pts',(-89.9771434054439,113.851127786115,
87.1712271823682));
#103993=CARTESIAN_POINT('Ctrl Pts',(-89.9771434054439,113.851127786115,
87.1712271823682));
#103994=CARTESIAN_POINT('Ctrl Pts',(-90.9849331161667,113.904431391227,
87.1684336587965));
#103995=CARTESIAN_POINT('Ctrl Pts',(-90.9757018531605,113.851127786115,
86.1606823558472));
#103996=CARTESIAN_POINT('Ctrl Pts',(-89.970401908812,114.105347056143,87.157904114975));
#103997=CARTESIAN_POINT('Ctrl Pts',(-90.9713886352386,114.158284301108,
87.1483484544216));
#103998=CARTESIAN_POINT('Ctrl Pts',(-90.9689603586156,113.97823738174,86.1540208241831));
#103999=CARTESIAN_POINT('Ctrl Pts',(-89.9634394309915,114.356821818349,
87.0954876882638));
#104000=CARTESIAN_POINT('Ctrl Pts',(-90.9575008464513,114.407535498956,
87.0792801476203));
#104001=CARTESIAN_POINT('Ctrl Pts',(-90.961997878708,114.103974802232,86.1228126087951));
#104002=CARTESIAN_POINT('Ctrl Pts',(-89.9500593325846,114.818649931659,
86.8813590953413));
#104003=CARTESIAN_POINT('Ctrl Pts',(-90.9310729351521,114.860629829238,
86.8546369672313));
#104004=CARTESIAN_POINT('Ctrl Pts',(-90.9486177803014,114.334888858887,
86.0157483123335));
#104005=CARTESIAN_POINT('Ctrl Pts',(-89.9436474967966,115.028800146321,
86.7297242735133));
#104006=CARTESIAN_POINT('Ctrl Pts',(-90.9185291783342,115.064674490442,
86.6996427033677));
#104007=CARTESIAN_POINT('Ctrl Pts',(-90.9422059445134,114.439963966218,
85.93993090142));
#104008=CARTESIAN_POINT('Ctrl Pts',(-89.9322948846549,115.377595480466,
86.3589439135102));
#104009=CARTESIAN_POINT('Ctrl Pts',(-90.8965053879221,115.40005712776,86.3270567000369));
#104010=CARTESIAN_POINT('Ctrl Pts',(-90.9308533323714,114.61436163329,85.7545407214179));
#104011=CARTESIAN_POINT('Ctrl Pts',(-89.9273580951389,115.516118109125,
86.139928586873));
#104012=CARTESIAN_POINT('Ctrl Pts',(-90.8870001785979,115.531919999832,
86.1096606333928));
#104013=CARTESIAN_POINT('Ctrl Pts',(-90.9259165428559,114.68362294762,85.6450330580996));
#104014=CARTESIAN_POINT('Ctrl Pts',(-89.9196677701091,115.701653377168,
85.6658896383617));
#104015=CARTESIAN_POINT('Ctrl Pts',(-90.8722796701925,115.706588181892,
85.643212828282));
#104016=CARTESIAN_POINT('Ctrl Pts',(-90.9182262178253,114.776390581641,
85.4080135838439));
#104017=CARTESIAN_POINT('Ctrl Pts',(-89.9169171705297,115.748601217671,
85.4110734891034));
#104018=CARTESIAN_POINT('Ctrl Pts',(-90.8670387587904,115.749838629521,
85.3939698491764));
#104019=CARTESIAN_POINT('Ctrl Pts',(-90.915475617685,114.799864501433,85.2806054601355));
#104020=CARTESIAN_POINT('Ctrl Pts',(-89.9154566281052,115.746379719757,
85.1565150418623));
#104021=CARTESIAN_POINT('Ctrl Pts',(-90.8642616903652,115.74628471202,85.1456282334969));
#104022=CARTESIAN_POINT('Ctrl Pts',(-90.9140150758218,114.798753752936,
85.1533262855942));
#104023=CARTESIAN_POINT('',(-90.9140150758218,114.798753752936,85.1533262855942));
#104024=CARTESIAN_POINT('Origin',(-89.9154566281051,114.746417796693,85.1652415773607));
#104025=CARTESIAN_POINT('',(-90.9757018531605,113.851127786115,86.1606823558472));
#104026=CARTESIAN_POINT('Ctrl Pts',(-90.9757018531605,113.851127786115,
86.1606823558472));
#104027=CARTESIAN_POINT('Ctrl Pts',(-90.9689603586156,113.97823738174,86.1540208241831));
#104028=CARTESIAN_POINT('Ctrl Pts',(-90.961997878708,114.103974802232,86.1228126087951));
#104029=CARTESIAN_POINT('Ctrl Pts',(-90.9486177803014,114.334888858887,
86.0157483123335));
#104030=CARTESIAN_POINT('Ctrl Pts',(-90.9422059445134,114.439963966218,
85.93993090142));
#104031=CARTESIAN_POINT('Ctrl Pts',(-90.9308533323714,114.61436163329,85.7545407214179));
#104032=CARTESIAN_POINT('Ctrl Pts',(-90.9259165428559,114.68362294762,85.6450330580996));
#104033=CARTESIAN_POINT('Ctrl Pts',(-90.9182262178253,114.776390581641,
85.4080135838439));
#104034=CARTESIAN_POINT('Ctrl Pts',(-90.915475617685,114.799864501433,85.2806054601355));
#104035=CARTESIAN_POINT('Ctrl Pts',(-90.9140150758218,114.798753752936,
85.1533262855942));
#104036=CARTESIAN_POINT('Origin',(-89.9771434054439,113.798791829872,86.1725976476136));
#104037=CARTESIAN_POINT('Origin',(-89.986400738685,114.800371105753,91.3476784325573));
#104038=CARTESIAN_POINT('',(-90.2624306023564,114.303220886455,28.3708840208636));
#104039=CARTESIAN_POINT('Origin',(-89.2638721546398,114.250884930212,28.3827993126301));
#104040=CARTESIAN_POINT('',(-90.9849591864017,114.852707061996,91.3357631407908));
#104041=CARTESIAN_POINT('Ctrl Pts',(-89.2638721546398,115.250846853276,
28.3740727771317));
#104042=CARTESIAN_POINT('Ctrl Pts',(-90.2126772168998,115.250751845539,
28.3631859687662));
#104043=CARTESIAN_POINT('Ctrl Pts',(-90.2624306023564,114.303220886455,
28.3708840208636));
#104044=CARTESIAN_POINT('Ctrl Pts',(-89.2601691599713,115.247404899764,
27.9796639703052));
#104045=CARTESIAN_POINT('Ctrl Pts',(-90.2082351833897,115.246562067818,
27.9725194033581));
#104046=CARTESIAN_POINT('Ctrl Pts',(-90.2587276074534,114.300404742498,
28.0481858860123));
#104047=CARTESIAN_POINT('Ctrl Pts',(-89.2582964842228,115.201384634105,
27.5857129745536));
#104048=CARTESIAN_POINT('Ctrl Pts',(-90.2059874358771,115.200573273831,
27.5821492082182));
#104049=CARTESIAN_POINT('Ctrl Pts',(-90.2568549319419,114.262751801325,
27.7258623786437));
#104050=CARTESIAN_POINT('Ctrl Pts',(-89.2582964842251,115.113826967067,
27.2011303457229));
#104051=CARTESIAN_POINT('Ctrl Pts',(-90.2059874358816,115.113826967067,
27.2011303457229));
#104052=CARTESIAN_POINT('Ctrl Pts',(-90.2568549319417,114.191113706829,
27.4112038497109));
#104053=CARTESIAN_POINT('Origin',(-90.498275841913,109.8117485264,28.4077908311012));
#104054=CARTESIAN_POINT('Origin',(-88.2073930318748,141.231273311703,58.3517064847577));
#104055=CARTESIAN_POINT('',(-90.404500176831,110.104171114061,21.833359558882));
#104056=CARTESIAN_POINT('Origin',(-89.4059417291143,110.051835157818,21.8452748506485));
#104057=CARTESIAN_POINT('',(-89.2059514795914,141.283609267946,58.3397911929913));
#104058=CARTESIAN_POINT('Ctrl Pts',(-89.4059417291143,110.812241123418,
21.1958268023183));
#104059=CARTESIAN_POINT('Ctrl Pts',(-90.3591876907424,110.827696557433,
21.2139227905286));
#104060=CARTESIAN_POINT('Ctrl Pts',(-90.404500176831,110.104171114061,21.833359558882));
#104061=CARTESIAN_POINT('Ctrl Pts',(-89.4287357118938,110.175347280506,
20.450119922686));
#104062=CARTESIAN_POINT('Ctrl Pts',(-90.3835354711969,110.193535516767,
20.468935359222));
#104063=CARTESIAN_POINT('Ctrl Pts',(-90.4272941591419,109.511200996634,
21.1390807541771));
#104064=CARTESIAN_POINT('Ctrl Pts',(-89.4559527609833,109.462580289149,
19.769284194175));
#104065=CARTESIAN_POINT('Ctrl Pts',(-90.4126088114309,109.483954365116,
19.7887020274388));
#104066=CARTESIAN_POINT('Ctrl Pts',(-90.4545112087011,108.84759033733,20.5051991995751));
#104067=CARTESIAN_POINT('Ctrl Pts',(-89.5181211835325,107.914413279047,
18.5651535884356));
#104068=CARTESIAN_POINT('Ctrl Pts',(-90.4790101761783,107.942867805802,
18.5844851842659));
#104069=CARTESIAN_POINT('Ctrl Pts',(-90.5166796312479,107.406193465851,
19.3841120838888));
#104070=CARTESIAN_POINT('Ctrl Pts',(-89.5530705129792,107.0790650482,18.0419021946065));
#104071=CARTESIAN_POINT('Ctrl Pts',(-90.5163718810782,107.110731606382,
18.0605536021103));
#104072=CARTESIAN_POINT('Ctrl Pts',(-90.5516289606948,106.628455457823,
18.8969469930777));
#104073=CARTESIAN_POINT('Ctrl Pts',(-89.6292695064088,105.320016212586,
17.1744353071575));
#104074=CARTESIAN_POINT('Ctrl Pts',(-90.5978367819333,105.358258060096,
17.1902506252825));
#104075=CARTESIAN_POINT('Ctrl Pts',(-90.6278279541265,104.990720335011,
18.0893054082188));
#104076=CARTESIAN_POINT('Ctrl Pts',(-89.6705170226313,104.39636518875,16.8302442641476));
#104077=CARTESIAN_POINT('Ctrl Pts',(-90.6419739911961,104.437340305832,
16.8441803650485));
#104078=CARTESIAN_POINT('Ctrl Pts',(-90.6690754703499,104.130769381783,
17.7688516785193));
#104079=CARTESIAN_POINT('Ctrl Pts',(-89.7576205109861,102.498599789124,
16.3350290636169));
#104080=CARTESIAN_POINT('Ctrl Pts',(-90.7352042928483,102.544600734416,
16.3437788467283));
#104081=CARTESIAN_POINT('Ctrl Pts',(-90.7561789587009,102.363884354547,
17.3077892504328));
#104082=CARTESIAN_POINT('Ctrl Pts',(-89.8034734133658,101.524551651982,
16.1840195324225));
#104083=CARTESIAN_POINT('Ctrl Pts',(-90.7843250014049,101.572370169069,
16.1899665975531));
#104084=CARTESIAN_POINT('Ctrl Pts',(-90.8020318604623,101.457011962902,
17.1671941702863));
#104085=CARTESIAN_POINT('Ctrl Pts',(-89.8506913023193,100.54522598774,16.1326952491647));
#104086=CARTESIAN_POINT('Ctrl Pts',(-90.8348437126949,100.596051859638,
16.135358920241));
#104087=CARTESIAN_POINT('Ctrl Pts',(-90.8492497500359,100.54522598774,17.1194094921528));
#104088=CARTESIAN_POINT('',(-90.8492497500359,100.54522598774,17.1194094921528));
#104089=CARTESIAN_POINT('Origin',(-89.8506913023193,100.492890031497,17.1313247839193));
#104090=CARTESIAN_POINT('Ctrl Pts',(-90.404500176831,110.104171114061,21.833359558882));
#104091=CARTESIAN_POINT('Ctrl Pts',(-90.4272941591419,109.511200996634,
21.1390807541771));
#104092=CARTESIAN_POINT('Ctrl Pts',(-90.4545112087011,108.84759033733,20.5051991995751));
#104093=CARTESIAN_POINT('Ctrl Pts',(-90.5166796312479,107.406193465851,
19.3841120838888));
#104094=CARTESIAN_POINT('Ctrl Pts',(-90.5516289606948,106.628455457823,
18.8969469930777));
#104095=CARTESIAN_POINT('Ctrl Pts',(-90.6278279541265,104.990720335011,
18.0893054082188));
#104096=CARTESIAN_POINT('Ctrl Pts',(-90.6690754703499,104.130769381783,
17.7688516785193));
#104097=CARTESIAN_POINT('Ctrl Pts',(-90.7561789587009,102.363884354547,
17.3077892504328));
#104098=CARTESIAN_POINT('Ctrl Pts',(-90.8020318604623,101.457011962902,
17.1671941702863));
#104099=CARTESIAN_POINT('Ctrl Pts',(-90.8492497500359,100.54522598774,17.1194094921528));
#104100=CARTESIAN_POINT('Ctrl Pts',(90.4045001768309,110.104171114061,21.833359558882));
#104101=CARTESIAN_POINT('Ctrl Pts',(90.3591876907423,110.827696557433,21.2139227905286));
#104102=CARTESIAN_POINT('Ctrl Pts',(89.4059417291143,110.812241123418,21.1958268023183));
#104103=CARTESIAN_POINT('Ctrl Pts',(90.4272941591418,109.511200996634,21.1390807541771));
#104104=CARTESIAN_POINT('Ctrl Pts',(90.3835354711968,110.193535516767,20.468935359222));
#104105=CARTESIAN_POINT('Ctrl Pts',(89.4287357118938,110.175347280506,20.450119922686));
#104106=CARTESIAN_POINT('Ctrl Pts',(90.454511208701,108.84759033733,20.5051991995751));
#104107=CARTESIAN_POINT('Ctrl Pts',(90.4126088114308,109.483954365116,19.7887020274388));
#104108=CARTESIAN_POINT('Ctrl Pts',(89.4559527609832,109.462580289149,19.769284194175));
#104109=CARTESIAN_POINT('Ctrl Pts',(90.5166796312479,107.406193465851,19.3841120838888));
#104110=CARTESIAN_POINT('Ctrl Pts',(90.4790101761783,107.942867805802,18.5844851842659));
#104111=CARTESIAN_POINT('Ctrl Pts',(89.5181211835324,107.914413279047,18.5651535884356));
#104112=CARTESIAN_POINT('Ctrl Pts',(90.5516289606947,106.628455457823,18.8969469930777));
#104113=CARTESIAN_POINT('Ctrl Pts',(90.5163718810782,107.110731606382,18.0605536021103));
#104114=CARTESIAN_POINT('Ctrl Pts',(89.5530705129791,107.0790650482,18.0419021946065));
#104115=CARTESIAN_POINT('Ctrl Pts',(90.6278279541264,104.990720335011,18.0893054082188));
#104116=CARTESIAN_POINT('Ctrl Pts',(90.5978367819332,105.358258060096,17.1902506252825));
#104117=CARTESIAN_POINT('Ctrl Pts',(89.6292695064087,105.320016212586,17.1744353071575));
#104118=CARTESIAN_POINT('Ctrl Pts',(90.6690754703498,104.130769381783,17.7688516785193));
#104119=CARTESIAN_POINT('Ctrl Pts',(90.641973991196,104.437340305832,16.8441803650485));
#104120=CARTESIAN_POINT('Ctrl Pts',(89.6705170226313,104.39636518875,16.8302442641476));
#104121=CARTESIAN_POINT('Ctrl Pts',(90.7561789587008,102.363884354547,17.3077892504328));
#104122=CARTESIAN_POINT('Ctrl Pts',(90.7352042928482,102.544600734416,16.3437788467283));
#104123=CARTESIAN_POINT('Ctrl Pts',(89.7576205109861,102.498599789124,16.3350290636169));
#104124=CARTESIAN_POINT('Ctrl Pts',(90.8020318604622,101.457011962902,17.1671941702863));
#104125=CARTESIAN_POINT('Ctrl Pts',(90.7843250014049,101.572370169069,16.1899665975531));
#104126=CARTESIAN_POINT('Ctrl Pts',(89.8034734133658,101.524551651982,16.1840195324225));
#104127=CARTESIAN_POINT('Ctrl Pts',(90.8492497500359,100.54522598774,17.1194094921528));
#104128=CARTESIAN_POINT('Ctrl Pts',(90.8348437126949,100.596051859638,16.135358920241));
#104129=CARTESIAN_POINT('Ctrl Pts',(89.8506913023192,100.54522598774,16.1326952491647));
#104130=CARTESIAN_POINT('',(90.8492497500359,100.54522598774,17.1194094921528));
#104131=CARTESIAN_POINT('Origin',(89.8506913023192,100.492890031497,17.1313247839193));
#104132=CARTESIAN_POINT('',(90.4045001768309,110.104171114061,21.833359558882));
#104133=CARTESIAN_POINT('Origin',(89.4059417291143,110.051835157818,21.8452748506485));
#104134=CARTESIAN_POINT('Ctrl Pts',(90.4045001768309,110.104171114061,21.833359558882));
#104135=CARTESIAN_POINT('Ctrl Pts',(90.4272941591418,109.511200996634,21.1390807541771));
#104136=CARTESIAN_POINT('Ctrl Pts',(90.454511208701,108.84759033733,20.5051991995751));
#104137=CARTESIAN_POINT('Ctrl Pts',(90.5166796312479,107.406193465851,19.3841120838888));
#104138=CARTESIAN_POINT('Ctrl Pts',(90.5516289606947,106.628455457823,18.8969469930777));
#104139=CARTESIAN_POINT('Ctrl Pts',(90.6278279541264,104.990720335011,18.0893054082188));
#104140=CARTESIAN_POINT('Ctrl Pts',(90.6690754703498,104.130769381783,17.7688516785193));
#104141=CARTESIAN_POINT('Ctrl Pts',(90.7561789587008,102.363884354547,17.3077892504328));
#104142=CARTESIAN_POINT('Ctrl Pts',(90.8020318604622,101.457011962902,17.1671941702863));
#104143=CARTESIAN_POINT('Ctrl Pts',(90.8492497500359,100.54522598774,17.1194094921528));
#104144=CARTESIAN_POINT('Origin',(88.2073930318747,141.231273311703,58.3517064847577));
#104145=CARTESIAN_POINT('',(89.2059514795914,141.283609267946,58.3397911929913));
#104146=CARTESIAN_POINT('Ctrl Pts',(90.2624306023564,114.303220886455,28.3708840208636));
#104147=CARTESIAN_POINT('Ctrl Pts',(90.2126772168997,115.250751845539,28.3631859687662));
#104148=CARTESIAN_POINT('Ctrl Pts',(89.2638721546397,115.250846853276,28.3740727771317));
#104149=CARTESIAN_POINT('Ctrl Pts',(90.2587276074533,114.300404742498,28.0481858860123));
#104150=CARTESIAN_POINT('Ctrl Pts',(90.2082351833896,115.246562067818,27.9725194033581));
#104151=CARTESIAN_POINT('Ctrl Pts',(89.2601691599712,115.247404899764,27.9796639703052));
#104152=CARTESIAN_POINT('Ctrl Pts',(90.2568549319418,114.262751801325,27.7258623786437));
#104153=CARTESIAN_POINT('Ctrl Pts',(90.205987435877,115.200573273831,27.5821492082182));
#104154=CARTESIAN_POINT('Ctrl Pts',(89.2582964842227,115.201384634105,27.5857129745536));
#104155=CARTESIAN_POINT('Ctrl Pts',(90.2568549319416,114.191113706829,27.4112038497109));
#104156=CARTESIAN_POINT('Ctrl Pts',(90.2059874358815,115.113826967067,27.2011303457229));
#104157=CARTESIAN_POINT('Ctrl Pts',(89.258296484225,115.113826967067,27.2011303457229));
#104158=CARTESIAN_POINT('',(90.2624306023564,114.303220886455,28.3708840208636));
#104159=CARTESIAN_POINT('Origin',(89.2638721546397,114.250884930212,28.3827993126301));
#104160=CARTESIAN_POINT('Origin',(90.4982758419144,109.8117485264,28.4077908311011));
#104161=CARTESIAN_POINT('Origin',(89.986400738685,114.800371105753,91.3476784325573));
#104162=CARTESIAN_POINT('',(90.9140150758217,114.798753752936,85.1533262855942));
#104163=CARTESIAN_POINT('Origin',(89.9154566281051,114.746417796693,85.1652415773607));
#104164=CARTESIAN_POINT('',(90.9849591864016,114.852707061996,91.3357631407908));
#104165=CARTESIAN_POINT('Ctrl Pts',(90.9757018531605,113.851127786115,86.1606823558472));
#104166=CARTESIAN_POINT('Ctrl Pts',(90.9849331161666,113.904431391227,87.1684336587965));
#104167=CARTESIAN_POINT('Ctrl Pts',(89.9771434054438,113.851127786115,87.1712271823682));
#104168=CARTESIAN_POINT('Ctrl Pts',(90.9689603586155,113.97823738174,86.1540208241831));
#104169=CARTESIAN_POINT('Ctrl Pts',(90.9713886352386,114.158284301108,87.1483484544216));
#104170=CARTESIAN_POINT('Ctrl Pts',(89.9704019088119,114.105347056143,87.157904114975));
#104171=CARTESIAN_POINT('Ctrl Pts',(90.9619978787079,114.103974802232,86.1228126087951));
#104172=CARTESIAN_POINT('Ctrl Pts',(90.9575008464513,114.407535498956,87.0792801476203));
#104173=CARTESIAN_POINT('Ctrl Pts',(89.9634394309915,114.356821818349,87.0954876882638));
#104174=CARTESIAN_POINT('Ctrl Pts',(90.9486177803014,114.334888858887,86.0157483123335));
#104175=CARTESIAN_POINT('Ctrl Pts',(90.931072935152,114.860629829238,86.8546369672313));
#104176=CARTESIAN_POINT('Ctrl Pts',(89.9500593325845,114.818649931659,86.8813590953413));
#104177=CARTESIAN_POINT('Ctrl Pts',(90.9422059445133,114.439963966218,85.93993090142));
#104178=CARTESIAN_POINT('Ctrl Pts',(90.9185291783342,115.064674490442,86.6996427033677));
#104179=CARTESIAN_POINT('Ctrl Pts',(89.9436474967965,115.028800146321,86.7297242735133));
#104180=CARTESIAN_POINT('Ctrl Pts',(90.9308533323713,114.61436163329,85.7545407214179));
#104181=CARTESIAN_POINT('Ctrl Pts',(90.896505387922,115.40005712776,86.3270567000369));
#104182=CARTESIAN_POINT('Ctrl Pts',(89.9322948846548,115.377595480466,86.3589439135102));
#104183=CARTESIAN_POINT('Ctrl Pts',(90.9259165428559,114.68362294762,85.6450330580996));
#104184=CARTESIAN_POINT('Ctrl Pts',(90.8870001785978,115.531919999832,86.1096606333927));
#104185=CARTESIAN_POINT('Ctrl Pts',(89.9273580951388,115.516118109125,86.139928586873));
#104186=CARTESIAN_POINT('Ctrl Pts',(90.9182262178253,114.776390581641,85.4080135838439));
#104187=CARTESIAN_POINT('Ctrl Pts',(90.8722796701924,115.706588181892,85.6432128282821));
#104188=CARTESIAN_POINT('Ctrl Pts',(89.9196677701091,115.701653377168,85.6658896383617));
#104189=CARTESIAN_POINT('Ctrl Pts',(90.9154756176849,114.799864501433,85.2806054601355));
#104190=CARTESIAN_POINT('Ctrl Pts',(90.8670387587904,115.749838629521,85.3939698491763));
#104191=CARTESIAN_POINT('Ctrl Pts',(89.9169171705296,115.748601217671,85.4110734891034));
#104192=CARTESIAN_POINT('Ctrl Pts',(90.9140150758217,114.798753752936,85.1533262855942));
#104193=CARTESIAN_POINT('Ctrl Pts',(90.8642616903651,115.74628471202,85.1456282334969));
#104194=CARTESIAN_POINT('Ctrl Pts',(89.9154566281051,115.746379719757,85.1565150418623));
#104195=CARTESIAN_POINT('',(89.9771434054438,113.851127786115,87.1712271823682));
#104196=CARTESIAN_POINT('Ctrl Pts',(89.9154566281051,115.746379719757,85.1565150418623));
#104197=CARTESIAN_POINT('Ctrl Pts',(89.9169171705296,115.748601217671,85.4110734891034));
#104198=CARTESIAN_POINT('Ctrl Pts',(89.9196677701091,115.701653377168,85.6658896383617));
#104199=CARTESIAN_POINT('Ctrl Pts',(89.9273580951388,115.516118109125,86.139928586873));
#104200=CARTESIAN_POINT('Ctrl Pts',(89.9322948846548,115.377595480466,86.3589439135102));
#104201=CARTESIAN_POINT('Ctrl Pts',(89.9436474967965,115.028800146321,86.7297242735133));
#104202=CARTESIAN_POINT('Ctrl Pts',(89.9500593325845,114.818649931659,86.8813590953413));
#104203=CARTESIAN_POINT('Ctrl Pts',(89.9634394309915,114.356821818349,87.0954876882638));
#104204=CARTESIAN_POINT('Ctrl Pts',(89.9704019088119,114.105347056143,87.157904114975));
#104205=CARTESIAN_POINT('Ctrl Pts',(89.9771434054438,113.851127786115,87.1712271823682));
#104206=CARTESIAN_POINT('',(90.9757018531605,113.851127786115,86.1606823558472));
#104207=CARTESIAN_POINT('Origin',(89.9771434054438,113.798791829872,86.1725976476136));
#104208=CARTESIAN_POINT('Ctrl Pts',(90.9757018531605,113.851127786115,86.1606823558472));
#104209=CARTESIAN_POINT('Ctrl Pts',(90.9689603586155,113.97823738174,86.1540208241831));
#104210=CARTESIAN_POINT('Ctrl Pts',(90.9619978787079,114.103974802232,86.1228126087951));
#104211=CARTESIAN_POINT('Ctrl Pts',(90.9486177803014,114.334888858887,86.0157483123335));
#104212=CARTESIAN_POINT('Ctrl Pts',(90.9422059445133,114.439963966218,85.93993090142));
#104213=CARTESIAN_POINT('Ctrl Pts',(90.9308533323713,114.61436163329,85.7545407214179));
#104214=CARTESIAN_POINT('Ctrl Pts',(90.9259165428559,114.68362294762,85.6450330580996));
#104215=CARTESIAN_POINT('Ctrl Pts',(90.9182262178253,114.776390581641,85.4080135838439));
#104216=CARTESIAN_POINT('Ctrl Pts',(90.9154756176849,114.799864501433,85.2806054601355));
#104217=CARTESIAN_POINT('Ctrl Pts',(90.9140150758217,114.798753752936,85.1533262855942));
#104218=CARTESIAN_POINT('Origin',(110.476903643071,113.746455873629,85.173968112859));
#104219=CARTESIAN_POINT('',(110.476903643071,113.851127786115,87.1712271823682));
#104220=CARTESIAN_POINT('Ctrl Pts',(73.7740048076136,113.851127786115,87.1712271823682));
#104221=CARTESIAN_POINT('Ctrl Pts',(73.7807463042456,114.105347056143,87.157904114975));
#104222=CARTESIAN_POINT('Ctrl Pts',(73.787708782066,114.356821818349,87.0954876882638));
#104223=CARTESIAN_POINT('Ctrl Pts',(73.8010888804729,114.818649931659,86.8813590953413));
#104224=CARTESIAN_POINT('Ctrl Pts',(73.8075007162609,115.028800146321,86.7297242735133));
#104225=CARTESIAN_POINT('Ctrl Pts',(73.8188533284026,115.377595480466,86.3589439135102));
#104226=CARTESIAN_POINT('Ctrl Pts',(73.8237901179186,115.516118109125,86.139928586873));
#104227=CARTESIAN_POINT('Ctrl Pts',(73.8314804429484,115.701653377168,85.6658896383617));
#104228=CARTESIAN_POINT('Ctrl Pts',(73.8342310425278,115.748601217671,85.4110734891034));
#104229=CARTESIAN_POINT('Ctrl Pts',(73.8356915849524,115.746379719757,85.1565150418623));
#104230=CARTESIAN_POINT('Ctrl Pts',(72.8371331372357,114.798753752936,85.1533262855942));
#104231=CARTESIAN_POINT('Ctrl Pts',(72.8868865226923,115.74628471202,85.1456282334969));
#104232=CARTESIAN_POINT('Ctrl Pts',(73.8356915849524,115.746379719757,85.1565150418623));
#104233=CARTESIAN_POINT('Ctrl Pts',(72.8356725953725,114.799864501433,85.2806054601355));
#104234=CARTESIAN_POINT('Ctrl Pts',(72.8841094542671,115.749838629518,85.3939698491767));
#104235=CARTESIAN_POINT('Ctrl Pts',(73.8342310425278,115.748601217671,85.4110734891034));
#104236=CARTESIAN_POINT('Ctrl Pts',(72.8329219952322,114.776390581641,85.4080135838439));
#104237=CARTESIAN_POINT('Ctrl Pts',(72.878868542865,115.706588181891,85.6432128282819));
#104238=CARTESIAN_POINT('Ctrl Pts',(73.8314804429484,115.701653377168,85.6658896383617));
#104239=CARTESIAN_POINT('Ctrl Pts',(72.8252316702016,114.68362294762,85.6450330580996));
#104240=CARTESIAN_POINT('Ctrl Pts',(72.8641480344596,115.531919999833,86.1096606333931));
#104241=CARTESIAN_POINT('Ctrl Pts',(73.8237901179186,115.516118109125,86.139928586873));
#104242=CARTESIAN_POINT('Ctrl Pts',(72.8202948806862,114.61436163329,85.7545407214179));
#104243=CARTESIAN_POINT('Ctrl Pts',(72.8546428251354,115.400057127759,86.3270567000364));
#104244=CARTESIAN_POINT('Ctrl Pts',(73.8188533284026,115.377595480466,86.3589439135102));
#104245=CARTESIAN_POINT('Ctrl Pts',(72.8089422685441,114.439963966218,85.93993090142));
#104246=CARTESIAN_POINT('Ctrl Pts',(72.8326190347232,115.064674490442,86.6996427033684));
#104247=CARTESIAN_POINT('Ctrl Pts',(73.8075007162609,115.028800146321,86.7297242735133));
#104248=CARTESIAN_POINT('Ctrl Pts',(72.8025304327561,114.334888858887,86.0157483123335));
#104249=CARTESIAN_POINT('Ctrl Pts',(72.8200752779054,114.860629829238,86.8546369672313));
#104250=CARTESIAN_POINT('Ctrl Pts',(73.8010888804729,114.818649931659,86.8813590953413));
#104251=CARTESIAN_POINT('Ctrl Pts',(72.7891503343495,114.103974802232,86.1228126087951));
#104252=CARTESIAN_POINT('Ctrl Pts',(72.7936473666062,114.407535498956,87.0792801476203));
#104253=CARTESIAN_POINT('Ctrl Pts',(73.787708782066,114.356821818349,87.0954876882638));
#104254=CARTESIAN_POINT('Ctrl Pts',(72.7821878544419,113.97823738174,86.1540208241831));
#104255=CARTESIAN_POINT('Ctrl Pts',(72.7797595778189,114.158284301108,87.1483484544242));
#104256=CARTESIAN_POINT('Ctrl Pts',(73.7807463042456,114.105347056143,87.157904114975));
#104257=CARTESIAN_POINT('Ctrl Pts',(72.775446359897,113.851127786115,86.1606823558472));
#104258=CARTESIAN_POINT('Ctrl Pts',(72.7662150968908,113.904431391227,87.1684336587965));
#104259=CARTESIAN_POINT('Ctrl Pts',(73.7740048076136,113.851127786115,87.1712271823682));
#104260=CARTESIAN_POINT('',(72.8371331372357,114.798753752936,85.1533262855942));
#104261=CARTESIAN_POINT('Origin',(73.8356915849524,114.746417796693,85.1652415773607));
#104262=CARTESIAN_POINT('Ctrl Pts',(72.8371331372357,114.798753752936,85.1533262855942));
#104263=CARTESIAN_POINT('Ctrl Pts',(72.8356725953725,114.799864501433,85.2806054601355));
#104264=CARTESIAN_POINT('Ctrl Pts',(72.8329219952322,114.776390581641,85.4080135838439));
#104265=CARTESIAN_POINT('Ctrl Pts',(72.8252316702016,114.68362294762,85.6450330580996));
#104266=CARTESIAN_POINT('Ctrl Pts',(72.8202948806862,114.61436163329,85.7545407214179));
#104267=CARTESIAN_POINT('Ctrl Pts',(72.8089422685441,114.439963966218,85.93993090142));
#104268=CARTESIAN_POINT('Ctrl Pts',(72.8025304327561,114.334888858887,86.0157483123335));
#104269=CARTESIAN_POINT('Ctrl Pts',(72.7891503343495,114.103974802232,86.1228126087951));
#104270=CARTESIAN_POINT('Ctrl Pts',(72.7821878544419,113.97823738174,86.1540208241831));
#104271=CARTESIAN_POINT('Ctrl Pts',(72.775446359897,113.851127786115,86.1606823558472));
#104272=CARTESIAN_POINT('Origin',(73.7704564958318,114.796029369748,90.850164764562));
#104273=CARTESIAN_POINT('',(73.4887176107011,114.303220886455,28.3708840208636));
#104274=CARTESIAN_POINT('Origin',(74.4872760584177,114.250884930212,28.3827993126301));
#104275=CARTESIAN_POINT('',(72.7718980481151,114.848365325991,90.8382494727956));
#104276=CARTESIAN_POINT('Ctrl Pts',(73.4666222305202,113.225219077866,25.4876372131205));
#104277=CARTESIAN_POINT('Ctrl Pts',(73.5119347166088,113.948744521238,24.8682004447671));
#104278=CARTESIAN_POINT('Ctrl Pts',(74.4651806782368,113.933289087224,24.8501044565567));
#104279=CARTESIAN_POINT('Ctrl Pts',(73.4796953654759,113.565307890086,25.8858300513543));
#104280=CARTESIAN_POINT('Ctrl Pts',(73.527625981293,114.358264033527,25.3519444013352));
#104281=CARTESIAN_POINT('Ctrl Pts',(74.4782538098406,114.348953084303,25.3367844671853));
#104282=CARTESIAN_POINT('Ctrl Pts',(73.4883684184251,113.835048929762,26.3437798075507));
#104283=CARTESIAN_POINT('Ctrl Pts',(73.5380507512779,114.683734155689,25.9078727036684));
#104284=CARTESIAN_POINT('Ctrl Pts',(74.4869268661428,114.678636683985,25.896500960863));
#104285=CARTESIAN_POINT('Ctrl Pts',(73.4958852686845,114.201785238807,27.3246606223267));
#104286=CARTESIAN_POINT('Ctrl Pts',(73.5470691994158,115.126364030699,27.0962624198131));
#104287=CARTESIAN_POINT('Ctrl Pts',(74.4944437164001,115.126869950594,27.0953552900284));
#104288=CARTESIAN_POINT('Ctrl Pts',(73.4947264125847,114.298651166118,27.847245935672));
#104289=CARTESIAN_POINT('Ctrl Pts',(73.5456772445053,115.243954828187,27.7294131066315));
#104290=CARTESIAN_POINT('Ctrl Pts',(74.4932848595134,115.245261640256,27.7340707564161));
#104291=CARTESIAN_POINT('Ctrl Pts',(73.4887176107011,114.303220886455,28.3708840208636));
#104292=CARTESIAN_POINT('Ctrl Pts',(73.5384709961577,115.250751845539,28.3631859687662));
#104293=CARTESIAN_POINT('Ctrl Pts',(74.4872760584177,115.250846853276,28.3740727771317));
#104294=CARTESIAN_POINT('',(73.4666222305202,113.225219077866,25.4876372131205));
#104295=CARTESIAN_POINT('Origin',(74.4651806782368,113.172883121623,25.4995525048869));
#104296=CARTESIAN_POINT('Ctrl Pts',(73.4666222305202,113.225219077866,25.4876372131205));
#104297=CARTESIAN_POINT('Ctrl Pts',(73.4796953654759,113.565307890086,25.8858300513543));
#104298=CARTESIAN_POINT('Ctrl Pts',(73.4883684184251,113.835048929762,26.3437798075507));
#104299=CARTESIAN_POINT('Ctrl Pts',(73.4958852686845,114.201785238807,27.3246606223267));
#104300=CARTESIAN_POINT('Ctrl Pts',(73.4947264125847,114.298651166118,27.847245935672));
#104301=CARTESIAN_POINT('Ctrl Pts',(73.4887176107011,114.303220886455,28.3708840208636));
#104302=CARTESIAN_POINT('Origin',(75.5338303659225,140.973085918643,58.0494078876179));
#104303=CARTESIAN_POINT('',(73.3466480362265,110.104171114061,21.833359558882));
#104304=CARTESIAN_POINT('Origin',(74.3452064839432,110.051835157818,21.8452748506485));
#104305=CARTESIAN_POINT('',(74.5352719182058,141.025421874886,58.0374925958514));
#104306=CARTESIAN_POINT('Ctrl Pts',(72.9018984630216,100.54522598774,17.1194094921528));
#104307=CARTESIAN_POINT('Ctrl Pts',(72.9163045003625,100.596051859638,16.135358920241));
#104308=CARTESIAN_POINT('Ctrl Pts',(73.9004569107382,100.54522598774,16.1326952491647));
#104309=CARTESIAN_POINT('Ctrl Pts',(72.9491163525951,101.457011962906,17.1671941703119));
#104310=CARTESIAN_POINT('Ctrl Pts',(72.9668232116298,101.572370169074,16.1899665975748));
#104311=CARTESIAN_POINT('Ctrl Pts',(73.9476747996931,101.524551651988,16.1840195324228));
#104312=CARTESIAN_POINT('Ctrl Pts',(72.9949692543563,102.363884354541,17.3077892504328));
#104313=CARTESIAN_POINT('Ctrl Pts',(73.0159439202092,102.544600734409,16.3437788467219));
#104314=CARTESIAN_POINT('Ctrl Pts',(73.9935277020714,102.498599789116,16.3350290636149));
#104315=CARTESIAN_POINT('Ctrl Pts',(73.082072742708,104.130769381789,17.7688516785193));
#104316=CARTESIAN_POINT('Ctrl Pts',(73.1091742218614,104.437340305838,16.8441803650548));
#104317=CARTESIAN_POINT('Ctrl Pts',(74.0806311904262,104.396365188758,16.8302442641495));
#104318=CARTESIAN_POINT('Ctrl Pts',(73.123320258931,104.990720335011,18.0893054082188));
#104319=CARTESIAN_POINT('Ctrl Pts',(73.1533114311243,105.358258060099,17.1902506252838));
#104320=CARTESIAN_POINT('Ctrl Pts',(74.1218787066487,105.320016212586,17.1744353071575));
#104321=CARTESIAN_POINT('Ctrl Pts',(73.1995192523627,106.628455457823,18.8969469930777));
#104322=CARTESIAN_POINT('Ctrl Pts',(73.2347763319794,107.110731606384,18.0605536021116));
#104323=CARTESIAN_POINT('Ctrl Pts',(74.1980777000783,107.0790650482,18.0419021946065));
#104324=CARTESIAN_POINT('Ctrl Pts',(73.2344685818097,107.406193465853,19.3841120838854));
#104325=CARTESIAN_POINT('Ctrl Pts',(73.2721380368854,107.942867805811,18.5844851842697));
#104326=CARTESIAN_POINT('Ctrl Pts',(74.2330270295248,107.914413279046,18.565153588435));
#104327=CARTESIAN_POINT('Ctrl Pts',(73.2966370043563,108.847590337328,20.5051991995785));
#104328=CARTESIAN_POINT('Ctrl Pts',(73.3385394016205,109.483954365109,19.7887020274372));
#104329=CARTESIAN_POINT('Ctrl Pts',(74.2951954520744,109.462580289149,19.7692841941755));
#104330=CARTESIAN_POINT('Ctrl Pts',(73.3238540539156,109.511200996633,21.1390807541766));
#104331=CARTESIAN_POINT('Ctrl Pts',(73.367612741854,110.193535516742,20.4689353592529));
#104332=CARTESIAN_POINT('Ctrl Pts',(74.3224125011576,110.175347280506,20.4501199226856));
#104333=CARTESIAN_POINT('Ctrl Pts',(73.3466480362266,110.104171114061,21.8333595588821));
#104334=CARTESIAN_POINT('Ctrl Pts',(73.3919605223151,110.827696557433,21.2139227905287));
#104335=CARTESIAN_POINT('Ctrl Pts',(74.3452064839432,110.812241123418,21.1958268023184));
#104336=CARTESIAN_POINT('',(72.9018984630216,100.54522598774,17.1194094921528));
#104337=CARTESIAN_POINT('Origin',(73.9004569107382,100.492890031497,17.1313247839193));
#104338=CARTESIAN_POINT('Ctrl Pts',(72.9018984630216,100.54522598774,17.1194094921528));
#104339=CARTESIAN_POINT('Ctrl Pts',(72.9491163525951,101.457011962906,17.1671941703119));
#104340=CARTESIAN_POINT('Ctrl Pts',(72.9949692543563,102.363884354541,17.3077892504328));
#104341=CARTESIAN_POINT('Ctrl Pts',(73.082072742708,104.130769381789,17.7688516785193));
#104342=CARTESIAN_POINT('Ctrl Pts',(73.123320258931,104.990720335011,18.0893054082188));
#104343=CARTESIAN_POINT('Ctrl Pts',(73.1995192523627,106.628455457823,18.8969469930777));
#104344=CARTESIAN_POINT('Ctrl Pts',(73.2344685818097,107.406193465853,19.3841120838854));
#104345=CARTESIAN_POINT('Ctrl Pts',(73.2966370043563,108.847590337328,20.5051991995785));
#104346=CARTESIAN_POINT('Ctrl Pts',(73.3238540539156,109.511200996633,21.1390807541766));
#104347=CARTESIAN_POINT('Ctrl Pts',(73.3466480362266,110.104171114061,21.8333595588821));
#104348=CARTESIAN_POINT('Origin',(110.476903643071,98.0132498006165,16.));
#104349=CARTESIAN_POINT('',(73.6468903193031,95.6488093132903,15.8760849248123));
#104350=CARTESIAN_POINT('',(73.7667035237205,97.9624239287189,15.9973363289237));
#104351=CARTESIAN_POINT('',(90.1042578937544,95.6488093132903,15.8760849248123));
#104352=CARTESIAN_POINT('',(89.8533233787846,100.494400115842,16.1300315780884));
#104353=CARTESIAN_POINT('',(110.476903643071,95.6488093132903,15.8760849248123));
#104354=CARTESIAN_POINT('Origin',(89.5449339979915,106.397118797486,17.4407523019238));
#104355=CARTESIAN_POINT('',(90.9820272233144,97.9812689992705,16.9850382002099));
#104356=CARTESIAN_POINT('',(90.9830031370536,97.9624239287189,16.9840505719118));
#104357=CARTESIAN_POINT('Ctrl Pts',(90.1042578937544,95.6488093132903,15.8760849248123));
#104358=CARTESIAN_POINT('Ctrl Pts',(90.1111606154767,95.6484547236634,15.8760663415574));
#104359=CARTESIAN_POINT('Ctrl Pts',(90.1180397122282,95.6484082002881,15.8761349744024));
#104360=CARTESIAN_POINT('Ctrl Pts',(90.1248843049588,95.6486565236344,15.8762892369939));
#104361=CARTESIAN_POINT('Ctrl Pts',(90.1384175323378,95.6491475121331,15.8765942472128));
#104362=CARTESIAN_POINT('Ctrl Pts',(90.1518153822236,95.6507934479789,15.8772350143455));
#104363=CARTESIAN_POINT('Ctrl Pts',(90.1649903436011,95.6534421498861,15.8781861531243));
#104364=CARTESIAN_POINT('Ctrl Pts',(90.1805862554452,95.656577561085,15.8793120673583));
#104365=CARTESIAN_POINT('Ctrl Pts',(90.1958707147882,95.6611098580631,15.8808730643025));
#104366=CARTESIAN_POINT('Ctrl Pts',(90.2106985564527,95.6668081319822,15.882803501432));
#104367=CARTESIAN_POINT('Ctrl Pts',(90.2146598926695,95.6683304559562,15.8833192279072));
#104368=CARTESIAN_POINT('Ctrl Pts',(90.2185886543881,95.6699357225061,15.8838611629177));
#104369=CARTESIAN_POINT('Ctrl Pts',(90.2224821327457,95.6716189867943,15.8844277184527));
#104370=CARTESIAN_POINT('Ctrl Pts',(90.2317157919748,95.6756109670758,15.8857713449647));
#104371=CARTESIAN_POINT('Ctrl Pts',(90.240750796833,95.6800440412315,15.8872538179273));
#104372=CARTESIAN_POINT('Ctrl Pts',(90.2495515456841,95.6848575019841,15.8888515729768));
#104373=CARTESIAN_POINT('Ctrl Pts',(90.2539519201096,95.6872642323603,15.8896504505015));
#104374=CARTESIAN_POINT('Ctrl Pts',(90.2582937482749,95.6897660633077,15.8904780916303));
#104375=CARTESIAN_POINT('Ctrl Pts',(90.262572701393,95.6923554293343,15.8913312310376));
#104376=CARTESIAN_POINT('Ctrl Pts',(90.2668516545111,95.6949447953609,15.892184370445));
#104377=CARTESIAN_POINT('Ctrl Pts',(90.2710677269747,95.697621697078,15.8930630052518));
#104378=CARTESIAN_POINT('Ctrl Pts',(90.2752169084394,95.7003779795586,15.8939636840727));
#104379=CARTESIAN_POINT('Ctrl Pts',(90.2872990513999,95.7084040924808,15.896586401437));
#104380=CARTESIAN_POINT('Ctrl Pts',(90.2988415567949,95.7169899606223,15.8993928053186));
#104381=CARTESIAN_POINT('Ctrl Pts',(90.3099071628295,95.7259976953333,15.9023363008402));
#104382=CARTESIAN_POINT('Ctrl Pts',(90.3203490252437,95.734497684057,15.9051138780607));
#104383=CARTESIAN_POINT('Ctrl Pts',(90.33036634799,95.7433743742682,15.9080137819116));
#104384=CARTESIAN_POINT('Ctrl Pts',(90.3400097785674,95.7525525834996,15.9110079426992));
#104385=CARTESIAN_POINT('Ctrl Pts',(90.3516527062564,95.7636338294874,15.9146229215452));
#104386=CARTESIAN_POINT('Ctrl Pts',(90.3628080550097,95.7751196666337,15.9183867763035));
#104387=CARTESIAN_POINT('Ctrl Pts',(90.3735797362295,95.7869468944241,15.9222810015238));
#104388=CARTESIAN_POINT('Ctrl Pts',(90.3834441538251,95.7977779533409,15.9258472288379));
#104389=CARTESIAN_POINT('Ctrl Pts',(90.3929865546545,95.8088965196772,15.9295231640185));
#104390=CARTESIAN_POINT('Ctrl Pts',(90.4022759323324,95.8202890090967,15.9333056020175));
#104391=CARTESIAN_POINT('Ctrl Pts',(90.416232378554,95.8374051896875,15.9389883715582));
#104392=CARTESIAN_POINT('Ctrl Pts',(90.4295617132654,95.8550728919408,15.9448893988897));
#104393=CARTESIAN_POINT('Ctrl Pts',(90.4423435734562,95.8730970347998,15.9509538899901));
#104394=CARTESIAN_POINT('Ctrl Pts',(90.4557548038075,95.8920086742763,15.9573169925351));
#104395=CARTESIAN_POINT('Ctrl Pts',(90.4685633190488,95.9113132396791,15.9638602073197));
#104396=CARTESIAN_POINT('Ctrl Pts',(90.4808494222958,95.9308412087781,15.9705374417931));
#104397=CARTESIAN_POINT('Ctrl Pts',(90.494161585407,95.9520000338873,15.9777723178684));
#104398=CARTESIAN_POINT('Ctrl Pts',(90.5068605058715,95.9734215628038,15.9851646328315));
#104399=CARTESIAN_POINT('Ctrl Pts',(90.5190342824502,95.9949469016722,15.9926735337634));
#104400=CARTESIAN_POINT('Ctrl Pts',(90.5219376386578,96.0000805367295,15.9944643514272));
#104401=CARTESIAN_POINT('Ctrl Pts',(90.5248110644087,96.0052202939186,15.9962618700303));
#104402=CARTESIAN_POINT('Ctrl Pts',(90.527655643006,96.0103643972494,15.9980656583138));
#104403=CARTESIAN_POINT('Ctrl Pts',(90.5423793332825,96.0369905499827,16.0074021625101));
#104404=CARTESIAN_POINT('Ctrl Pts',(90.5564135942437,96.063872848937,16.0169554292356));
#104405=CARTESIAN_POINT('Ctrl Pts',(90.5699094721066,96.0910223352398,16.0267282050945));
#104406=CARTESIAN_POINT('Ctrl Pts',(90.5737953588358,96.0988395242808,16.0295420939281));
#104407=CARTESIAN_POINT('Ctrl Pts',(90.5776364309887,96.1066791318347,16.0323743592893));
#104408=CARTESIAN_POINT('Ctrl Pts',(90.5814358726854,96.1145420202835,16.0352254730113));
#104409=CARTESIAN_POINT('Ctrl Pts',(90.6000314223143,96.1530252354628,16.0491796354771));
#104410=CARTESIAN_POINT('Ctrl Pts',(90.6176202782973,96.192036314847,16.0635730223112));
#104411=CARTESIAN_POINT('Ctrl Pts',(90.63437211283,96.231345355307,16.0783557542196));
#104412=CARTESIAN_POINT('Ctrl Pts',(90.6481104826485,96.2635831459799,16.090479240605));
#104413=CARTESIAN_POINT('Ctrl Pts',(90.6612850818639,96.2960225751253,16.102865619087));
#104414=CARTESIAN_POINT('Ctrl Pts',(90.6739708537035,96.3285577531787,16.1155031604961));
#104415=CARTESIAN_POINT('Ctrl Pts',(90.6907157642727,96.3715033976173,16.1321844080688));
#104416=CARTESIAN_POINT('Ctrl Pts',(90.7065152892506,96.4143988837596,16.1492098123732));
#104417=CARTESIAN_POINT('Ctrl Pts',(90.7215252942582,96.4572739541311,16.1665867985824));
#104418=CARTESIAN_POINT('Ctrl Pts',(90.7241277139549,96.4647075910668,16.1695996031188));
#104419=CARTESIAN_POINT('Ctrl Pts',(90.7267063462239,96.4721406055107,16.172623090397));
#104420=CARTESIAN_POINT('Ctrl Pts',(90.7292619324362,96.4795731415045,16.1756574383227));
#104421=CARTESIAN_POINT('Ctrl Pts',(90.7448289544307,96.5248474706328,16.1941407752064));
#104422=CARTESIAN_POINT('Ctrl Pts',(90.7595431733478,96.5701048286118,16.2130235580299));
#104423=CARTESIAN_POINT('Ctrl Pts',(90.7735369796807,96.6153906543327,16.2323577511134));
#104424=CARTESIAN_POINT('Ctrl Pts',(90.7762414937183,96.6241428228601,16.2360943753996));
#104425=CARTESIAN_POINT('Ctrl Pts',(90.7789190081831,96.6328960433494,16.239847986936));
#104426=CARTESIAN_POINT('Ctrl Pts',(90.7815703434625,96.6416506276028,16.2436191364154));
#104427=CARTESIAN_POINT('Ctrl Pts',(90.7841525984614,96.6501771120225,16.2472920289651));
#104428=CARTESIAN_POINT('Ctrl Pts',(90.7867099684203,96.6587049261596,16.2509815065361));
#104429=CARTESIAN_POINT('Ctrl Pts',(90.7892431158892,96.667234388754,16.2546880660455));
#104430=CARTESIAN_POINT('Ctrl Pts',(90.7969454041944,96.6931690730931,16.2659582310524));
#104431=CARTESIAN_POINT('Ctrl Pts',(90.8044228614429,96.7191217776276,16.2773852093067));
#104432=CARTESIAN_POINT('Ctrl Pts',(90.8116879435908,96.7451123533397,16.2889814433214));
#104433=CARTESIAN_POINT('Ctrl Pts',(90.826312893354,96.7974325964377,16.3123252041288));
#104434=CARTESIAN_POINT('Ctrl Pts',(90.8400098308644,96.8496512217959,16.3362410598657));
#104435=CARTESIAN_POINT('Ctrl Pts',(90.8528473451997,96.9018352873463,16.3607988049308));
#104436=CARTESIAN_POINT('Ctrl Pts',(90.8560207920025,96.9147352422483,16.3668695048752));
#104437=CARTESIAN_POINT('Ctrl Pts',(90.8591415298192,96.9276330670161,16.3729795888957));
#104438=CARTESIAN_POINT('Ctrl Pts',(90.8622102053827,96.9405297389529,16.3791304073122));
#104439=CARTESIAN_POINT('Ctrl Pts',(90.8677173925405,96.963674703156,16.3901689506485));
#104440=CARTESIAN_POINT('Ctrl Pts',(90.873056963257,96.9868160521402,16.4013385917875));
#104441=CARTESIAN_POINT('Ctrl Pts',(90.8782312026479,97.0099595419742,16.4126477848453));
#104442=CARTESIAN_POINT('Ctrl Pts',(90.8915401139353,97.0694880310544,16.4417367070552));
#104443=CARTESIAN_POINT('Ctrl Pts',(90.9037740781985,97.1291230264032,16.4717961746293));
#104444=CARTESIAN_POINT('Ctrl Pts',(90.9148205507014,97.1885018843766,16.5027079180989));
#104445=CARTESIAN_POINT('Ctrl Pts',(90.9248878125678,97.2426171245484,16.5308795010339));
#104446=CARTESIAN_POINT('Ctrl Pts',(90.9339686090455,97.2965210019597,16.5597584171278));
#104447=CARTESIAN_POINT('Ctrl Pts',(90.9419878773924,97.3499150280319,16.5892425196404));
#104448=CARTESIAN_POINT('Ctrl Pts',(90.9432994001567,97.3586474307454,16.5940645395503));
#104449=CARTESIAN_POINT('Ctrl Pts',(90.944583324595,97.3673710964873,16.5989055186917));
#104450=CARTESIAN_POINT('Ctrl Pts',(90.9458394100611,97.3760865034281,16.6037658356836));
#104451=CARTESIAN_POINT('Ctrl Pts',(90.9540126346471,97.4327967991909,16.6353914403153));
#104452=CARTESIAN_POINT('Ctrl Pts',(90.9610053712635,97.4891288241921,16.6678156817485));
#104453=CARTESIAN_POINT('Ctrl Pts',(90.9667173006941,97.5450638819639,16.7010882013157));
#104454=CARTESIAN_POINT('Ctrl Pts',(90.968821701727,97.565671593382,16.7133465328293));
#104455=CARTESIAN_POINT('Ctrl Pts',(90.9707517557491,97.5862253994188,16.7257199549994));
#104456=CARTESIAN_POINT('Ctrl Pts',(90.9725006628204,97.6067242889298,16.7382106417574));
#104457=CARTESIAN_POINT('Ctrl Pts',(90.9767325138615,97.6563256933393,16.7684345036355));
#104458=CARTESIAN_POINT('Ctrl Pts',(90.9799074636379,97.7056056680712,16.7993464417643));
#104459=CARTESIAN_POINT('Ctrl Pts',(90.981907285397,97.7545442970577,16.8310069549902));
#104460=CARTESIAN_POINT('Ctrl Pts',(90.9828711830906,97.7781323150345,16.8462670628149));
#104461=CARTESIAN_POINT('Ctrl Pts',(90.9835613572284,97.8016410047725,16.861700899552));
#104462=CARTESIAN_POINT('Ctrl Pts',(90.9839604237888,97.8250679959372,16.8773138190677));
#104463=CARTESIAN_POINT('Ctrl Pts',(90.9847246199117,97.8699297247737,16.9072119206522));
#104464=CARTESIAN_POINT('Ctrl Pts',(90.984424518247,97.9144916979498,16.9377703403132));
#104465=CARTESIAN_POINT('Ctrl Pts',(90.9829075819201,97.9587333105894,16.9690329780908));
#104466=CARTESIAN_POINT('Ctrl Pts',(90.982649698695,97.9662545028421,16.9743477099692));
#104467=CARTESIAN_POINT('Ctrl Pts',(90.9823565400786,97.9737664337904,16.9796827374007));
#104468=CARTESIAN_POINT('Ctrl Pts',(90.9820272233145,97.9812689992705,16.9850382002099));
#104469=CARTESIAN_POINT('Origin',(-89.5449339979915,106.397118797486,17.4407523019238));
#104470=CARTESIAN_POINT('',(-90.1042578937544,95.6488093132903,15.8760849248123));
#104471=CARTESIAN_POINT('',(-89.8533233787847,100.494400115842,16.1300315780884));
#104472=CARTESIAN_POINT('',(-90.9820272233145,97.9812689992705,16.9850382002099));
#104473=CARTESIAN_POINT('Ctrl Pts',(-90.1042578937544,95.6488093132903,
15.8760849248123));
#104474=CARTESIAN_POINT('Ctrl Pts',(-90.1111606154768,95.6484547236634,
15.8760663415574));
#104475=CARTESIAN_POINT('Ctrl Pts',(-90.1180397122282,95.6484082002881,
15.8761349744024));
#104476=CARTESIAN_POINT('Ctrl Pts',(-90.1248843049589,95.6486565236344,
15.8762892369939));
#104477=CARTESIAN_POINT('Ctrl Pts',(-90.1384175323379,95.6491475121331,
15.8765942472128));
#104478=CARTESIAN_POINT('Ctrl Pts',(-90.1518153822237,95.6507934479788,
15.8772350143455));
#104479=CARTESIAN_POINT('Ctrl Pts',(-90.1649903436011,95.6534421498861,
15.8781861531243));
#104480=CARTESIAN_POINT('Ctrl Pts',(-90.1805862554453,95.656577561085,15.8793120673583));
#104481=CARTESIAN_POINT('Ctrl Pts',(-90.1958707147885,95.6611098580632,
15.8808730643025));
#104482=CARTESIAN_POINT('Ctrl Pts',(-90.210698556453,95.6668081319823,15.8828035014321));
#104483=CARTESIAN_POINT('Ctrl Pts',(-90.2146598926697,95.6683304559563,
15.8833192279072));
#104484=CARTESIAN_POINT('Ctrl Pts',(-90.2185886543883,95.6699357225062,
15.8838611629177));
#104485=CARTESIAN_POINT('Ctrl Pts',(-90.2224821327458,95.6716189867943,
15.8844277184527));
#104486=CARTESIAN_POINT('Ctrl Pts',(-90.2317157919749,95.6756109670757,
15.8857713449647));
#104487=CARTESIAN_POINT('Ctrl Pts',(-90.240750796833,95.6800440412316,15.8872538179273));
#104488=CARTESIAN_POINT('Ctrl Pts',(-90.2495515456841,95.684857501984,15.8888515729768));
#104489=CARTESIAN_POINT('Ctrl Pts',(-90.2539519201097,95.6872642323602,
15.8896504505015));
#104490=CARTESIAN_POINT('Ctrl Pts',(-90.2582937482749,95.6897660633077,
15.8904780916303));
#104491=CARTESIAN_POINT('Ctrl Pts',(-90.2625727013931,95.6923554293342,
15.8913312310376));
#104492=CARTESIAN_POINT('Ctrl Pts',(-90.2668516545112,95.6949447953608,
15.892184370445));
#104493=CARTESIAN_POINT('Ctrl Pts',(-90.2710677269748,95.697621697078,15.8930630052519));
#104494=CARTESIAN_POINT('Ctrl Pts',(-90.2752169084395,95.7003779795586,
15.8939636840727));
#104495=CARTESIAN_POINT('Ctrl Pts',(-90.2872990513999,95.7084040924808,
15.896586401437));
#104496=CARTESIAN_POINT('Ctrl Pts',(-90.298841556795,95.7169899606223,15.8993928053186));
#104497=CARTESIAN_POINT('Ctrl Pts',(-90.3099071628296,95.7259976953333,
15.9023363008402));
#104498=CARTESIAN_POINT('Ctrl Pts',(-90.3203490252438,95.734497684057,15.9051138780607));
#104499=CARTESIAN_POINT('Ctrl Pts',(-90.3303663479901,95.7433743742681,
15.9080137819116));
#104500=CARTESIAN_POINT('Ctrl Pts',(-90.3400097785675,95.7525525834996,
15.9110079426993));
#104501=CARTESIAN_POINT('Ctrl Pts',(-90.3516527062564,95.7636338294875,
15.9146229215452));
#104502=CARTESIAN_POINT('Ctrl Pts',(-90.3628080550098,95.7751196666337,
15.9183867763035));
#104503=CARTESIAN_POINT('Ctrl Pts',(-90.3735797362296,95.7869468944241,
15.9222810015238));
#104504=CARTESIAN_POINT('Ctrl Pts',(-90.3834441538252,95.7977779533409,
15.9258472288379));
#104505=CARTESIAN_POINT('Ctrl Pts',(-90.3929865546546,95.8088965196772,
15.9295231640185));
#104506=CARTESIAN_POINT('Ctrl Pts',(-90.4022759323325,95.8202890090966,
15.9333056020176));
#104507=CARTESIAN_POINT('Ctrl Pts',(-90.4162323785541,95.8374051896875,
15.9389883715583));
#104508=CARTESIAN_POINT('Ctrl Pts',(-90.4295617132654,95.8550728919408,
15.9448893988897));
#104509=CARTESIAN_POINT('Ctrl Pts',(-90.4423435734562,95.8730970347998,
15.9509538899901));
#104510=CARTESIAN_POINT('Ctrl Pts',(-90.4557548038076,95.8920086742763,
15.9573169925352));
#104511=CARTESIAN_POINT('Ctrl Pts',(-90.4685633190489,95.9113132396791,
15.9638602073198));
#104512=CARTESIAN_POINT('Ctrl Pts',(-90.4808494222958,95.9308412087781,
15.9705374417931));
#104513=CARTESIAN_POINT('Ctrl Pts',(-90.494161585407,95.9520000338873,15.9777723178685));
#104514=CARTESIAN_POINT('Ctrl Pts',(-90.5068605058717,95.9734215628039,
15.9851646328316));
#104515=CARTESIAN_POINT('Ctrl Pts',(-90.5190342824504,95.9949469016723,
15.9926735337635));
#104516=CARTESIAN_POINT('Ctrl Pts',(-90.521937638658,96.0000805367296,15.9944643514273));
#104517=CARTESIAN_POINT('Ctrl Pts',(-90.5248110644088,96.0052202939186,
15.9962618700303));
#104518=CARTESIAN_POINT('Ctrl Pts',(-90.527655643006,96.0103643972494,15.9980656583138));
#104519=CARTESIAN_POINT('Ctrl Pts',(-90.5423793332826,96.0369905499827,
16.0074021625101));
#104520=CARTESIAN_POINT('Ctrl Pts',(-90.5564135942437,96.063872848937,16.0169554292356));
#104521=CARTESIAN_POINT('Ctrl Pts',(-90.5699094721066,96.0910223352398,
16.0267282050945));
#104522=CARTESIAN_POINT('Ctrl Pts',(-90.5737953588358,96.0988395242808,
16.0295420939281));
#104523=CARTESIAN_POINT('Ctrl Pts',(-90.5776364309888,96.1066791318347,
16.0323743592893));
#104524=CARTESIAN_POINT('Ctrl Pts',(-90.5814358726855,96.1145420202835,
16.0352254730113));
#104525=CARTESIAN_POINT('Ctrl Pts',(-90.6000314223144,96.1530252354628,
16.0491796354771));
#104526=CARTESIAN_POINT('Ctrl Pts',(-90.6176202782974,96.192036314847,16.0635730223112));
#104527=CARTESIAN_POINT('Ctrl Pts',(-90.63437211283,96.231345355307,16.0783557542197));
#104528=CARTESIAN_POINT('Ctrl Pts',(-90.6481104826486,96.2635831459799,
16.090479240605));
#104529=CARTESIAN_POINT('Ctrl Pts',(-90.6612850818639,96.2960225751253,
16.102865619087));
#104530=CARTESIAN_POINT('Ctrl Pts',(-90.6739708537036,96.3285577531787,
16.1155031604961));
#104531=CARTESIAN_POINT('Ctrl Pts',(-90.6907157642686,96.3715033976065,
16.1321844080647));
#104532=CARTESIAN_POINT('Ctrl Pts',(-90.7065152892427,96.414398883738,16.1492098123646));
#104533=CARTESIAN_POINT('Ctrl Pts',(-90.721525294247,96.4572739540987,16.1665867985693));
#104534=CARTESIAN_POINT('Ctrl Pts',(-90.7241277139474,96.464707591045,16.16959960311));
#104535=CARTESIAN_POINT('Ctrl Pts',(-90.7267063462202,96.4721406054996,
16.1726230903926));
#104536=CARTESIAN_POINT('Ctrl Pts',(-90.7292619324362,96.4795731415041,
16.1756574383226));
#104537=CARTESIAN_POINT('Ctrl Pts',(-90.7448289544283,96.5248474706254,
16.1941407752034));
#104538=CARTESIAN_POINT('Ctrl Pts',(-90.7595431733432,96.5701048285976,
16.213023558024));
#104539=CARTESIAN_POINT('Ctrl Pts',(-90.7735369796741,96.6153906543114,
16.2323577511044));
#104540=CARTESIAN_POINT('Ctrl Pts',(-90.7762414937139,96.6241428228458,
16.2360943753935));
#104541=CARTESIAN_POINT('Ctrl Pts',(-90.7789190081809,96.632896043342,16.2398479869329));
#104542=CARTESIAN_POINT('Ctrl Pts',(-90.7815703434624,96.6416506276023,
16.2436191364152));
#104543=CARTESIAN_POINT('Ctrl Pts',(-90.7841525984613,96.6501771120222,
16.2472920289651));
#104544=CARTESIAN_POINT('Ctrl Pts',(-90.7867099684203,96.6587049261594,
16.2509815065361));
#104545=CARTESIAN_POINT('Ctrl Pts',(-90.7892431158893,96.667234388754,16.2546880660455));
#104546=CARTESIAN_POINT('Ctrl Pts',(-90.7969454041945,96.6931690730931,
16.2659582310525));
#104547=CARTESIAN_POINT('Ctrl Pts',(-90.8044228614429,96.7191217776276,
16.2773852093067));
#104548=CARTESIAN_POINT('Ctrl Pts',(-90.8116879435909,96.7451123533397,
16.2889814433214));
#104549=CARTESIAN_POINT('Ctrl Pts',(-90.8263128933557,96.7974325964436,
16.3123252041315));
#104550=CARTESIAN_POINT('Ctrl Pts',(-90.8400098308675,96.8496512218078,
16.3362410598712));
#104551=CARTESIAN_POINT('Ctrl Pts',(-90.8528473452041,96.9018352873642,
16.3607988049393));
#104552=CARTESIAN_POINT('Ctrl Pts',(-90.8560207920055,96.9147352422603,
16.366869504881));
#104553=CARTESIAN_POINT('Ctrl Pts',(-90.8591415298206,96.9276330670223,
16.3729795888987));
#104554=CARTESIAN_POINT('Ctrl Pts',(-90.8622102053828,96.9405297389532,
16.3791304073124));
#104555=CARTESIAN_POINT('Ctrl Pts',(-90.8677173925406,96.9636747031562,
16.3901689506486));
#104556=CARTESIAN_POINT('Ctrl Pts',(-90.8730569632571,96.9868160521403,
16.4013385917876));
#104557=CARTESIAN_POINT('Ctrl Pts',(-90.878231202648,97.0099595419742,16.4126477848454));
#104558=CARTESIAN_POINT('Ctrl Pts',(-90.8915401139353,97.0694880310544,
16.4417367070552));
#104559=CARTESIAN_POINT('Ctrl Pts',(-90.9037740781986,97.1291230264033,
16.4717961746294));
#104560=CARTESIAN_POINT('Ctrl Pts',(-90.9148205507015,97.1885018843768,
16.502707918099));
#104561=CARTESIAN_POINT('Ctrl Pts',(-90.9248878125679,97.2426171245485,
16.530879501034));
#104562=CARTESIAN_POINT('Ctrl Pts',(-90.9339686090456,97.2965210019598,
16.5597584171278));
#104563=CARTESIAN_POINT('Ctrl Pts',(-90.9419878773924,97.3499150280319,
16.5892425196404));
#104564=CARTESIAN_POINT('Ctrl Pts',(-90.9432994001568,97.3586474307455,
16.5940645395503));
#104565=CARTESIAN_POINT('Ctrl Pts',(-90.944583324595,97.3673710964874,16.5989055186917));
#104566=CARTESIAN_POINT('Ctrl Pts',(-90.9458394100611,97.3760865034282,
16.6037658356836));
#104567=CARTESIAN_POINT('Ctrl Pts',(-90.9540126346463,97.4327967991853,
16.6353914403122));
#104568=CARTESIAN_POINT('Ctrl Pts',(-90.9610053712621,97.489128824181,16.6678156817421));
#104569=CARTESIAN_POINT('Ctrl Pts',(-90.9667173006924,97.5450638819473,
16.7010882013058));
#104570=CARTESIAN_POINT('Ctrl Pts',(-90.9688217017259,97.5656715933709,
16.7133465328225));
#104571=CARTESIAN_POINT('Ctrl Pts',(-90.9707517557486,97.586225399413,16.7257199549958));
#104572=CARTESIAN_POINT('Ctrl Pts',(-90.9725006628204,97.6067242889295,
16.7382106417571));
#104573=CARTESIAN_POINT('Ctrl Pts',(-90.9767325138614,97.6563256933377,
16.7684345036345));
#104574=CARTESIAN_POINT('Ctrl Pts',(-90.9799074636377,97.7056056680684,
16.7993464417625));
#104575=CARTESIAN_POINT('Ctrl Pts',(-90.9819072853969,97.7545442970537,
16.8310069549876));
#104576=CARTESIAN_POINT('Ctrl Pts',(-90.9828711830905,97.7781323150316,
16.8462670628131));
#104577=CARTESIAN_POINT('Ctrl Pts',(-90.9835613572284,97.801641004771,16.861700899551));
#104578=CARTESIAN_POINT('Ctrl Pts',(-90.9839604237888,97.8250679959369,
16.8773138190675));
#104579=CARTESIAN_POINT('Ctrl Pts',(-90.9847246199116,97.8699297247655,
16.9072119206467));
#104580=CARTESIAN_POINT('Ctrl Pts',(-90.9844245182471,97.9144916979337,
16.9377703403022));
#104581=CARTESIAN_POINT('Ctrl Pts',(-90.9829075819209,97.9587333105656,
16.969032978074));
#104582=CARTESIAN_POINT('Ctrl Pts',(-90.9826496986956,97.9662545028263,
16.974347709958));
#104583=CARTESIAN_POINT('Ctrl Pts',(-90.9823565400789,97.9737664337825,
16.9796827373951));
#104584=CARTESIAN_POINT('Ctrl Pts',(-90.9820272233145,97.9812689992705,
16.9850382002099));
#104585=CARTESIAN_POINT('',(-90.9830031370536,97.9624239287189,16.9840505719118));
#104586=CARTESIAN_POINT('Origin',(-110.476903643071,98.0132498006165,16.));
#104587=CARTESIAN_POINT('',(-73.6468903193031,95.6488093132903,15.8760849248123));
#104588=CARTESIAN_POINT('',(-73.7667035237206,97.9624239287189,15.9973363289237));
#104589=CARTESIAN_POINT('',(-110.476903643071,95.6488093132903,15.8760849248123));
#104590=CARTESIAN_POINT('Origin',(-73.8672466711823,99.8515943079387,17.0977158991838));
#104591=CARTESIAN_POINT('',(-72.8992663865562,100.494400115842,17.1167458210765));
#104592=CARTESIAN_POINT('Ctrl Pts',(-72.7691209897431,97.9812689992705,
16.9850382002098));
#104593=CARTESIAN_POINT('Ctrl Pts',(-72.7671478873573,97.9363173555284,
16.9529509285017));
#104594=CARTESIAN_POINT('Ctrl Pts',(-72.7664675917994,97.890998283848,16.9215767496391));
#104595=CARTESIAN_POINT('Ctrl Pts',(-72.766915425861,97.8453349976284,16.8908798838054));
#104596=CARTESIAN_POINT('Ctrl Pts',(-72.7671621394684,97.8201789073808,
16.8739688554682));
#104597=CARTESIAN_POINT('Ctrl Pts',(-72.7677520744388,97.7949183324812,
16.8572628864819));
#104598=CARTESIAN_POINT('Ctrl Pts',(-72.7686637227162,97.769556992401,16.8407531266836));
#104599=CARTESIAN_POINT('Ctrl Pts',(-72.7704847856276,97.7188964504508,
16.807774057904));
#104600=CARTESIAN_POINT('Ctrl Pts',(-72.7735868209923,97.6678339949321,
16.7755777299437));
#104601=CARTESIAN_POINT('Ctrl Pts',(-72.7778357263501,97.6163923714729,
16.7441133520002));
#104602=CARTESIAN_POINT('Ctrl Pts',(-72.7797815101086,97.5928347096745,
16.7297042582655));
#104603=CARTESIAN_POINT('Ctrl Pts',(-72.7819685220507,97.5691975051439,
16.7154484342688));
#104604=CARTESIAN_POINT('Ctrl Pts',(-72.7843873799162,97.5454828057257,
16.7013401539759));
#104605=CARTESIAN_POINT('Ctrl Pts',(-72.7901283780706,97.4891975450113,
16.6678550896909));
#104606=CARTESIAN_POINT('Ctrl Pts',(-72.7971717017273,97.4324755286723,
16.6352039514096));
#104607=CARTESIAN_POINT('Ctrl Pts',(-72.8054167777632,97.375336613946,16.6033481340965));
#104608=CARTESIAN_POINT('Ctrl Pts',(-72.8067244281933,97.3662745111718,
16.5982958734465));
#104609=CARTESIAN_POINT('Ctrl Pts',(-72.8080632373598,97.3571960563049,
16.5932603715548));
#104610=CARTESIAN_POINT('Ctrl Pts',(-72.8094330172387,97.3481010837421,
16.5882415333563));
#104611=CARTESIAN_POINT('Ctrl Pts',(-72.8178790614837,97.2920216056784,
16.557295444766));
#104612=CARTESIAN_POINT('Ctrl Pts',(-72.8274252553772,97.2357839464339,
16.5272471425696));
#104613=CARTESIAN_POINT('Ctrl Pts',(-72.8380099242931,97.1794141128604,
16.4980182026872));
#104614=CARTESIAN_POINT('Ctrl Pts',(-72.8429052043307,97.1533437536262,
16.4845001751454));
#104615=CARTESIAN_POINT('Ctrl Pts',(-72.8480233533163,97.1272450801785,
16.4711574860317));
#104616=CARTESIAN_POINT('Ctrl Pts',(-72.8533619279025,97.101120437087,16.4579831159028));
#104617=CARTESIAN_POINT('Ctrl Pts',(-72.865208766422,97.0431472041414,16.4287478522586));
#104618=CARTESIAN_POINT('Ctrl Pts',(-72.8781384557575,96.9850460167597,
16.4003390493515));
#104619=CARTESIAN_POINT('Ctrl Pts',(-72.892158150709,96.9268366670964,16.3726982475853));
#104620=CARTESIAN_POINT('Ctrl Pts',(-72.8985246227768,96.900403267511,16.3601463059785));
#104621=CARTESIAN_POINT('Ctrl Pts',(-72.9051165119145,96.8739475134671,
16.3477530534818));
#104622=CARTESIAN_POINT('Ctrl Pts',(-72.9119374932879,96.8474710051852,
16.3355148775149));
#104623=CARTESIAN_POINT('Ctrl Pts',(-72.9207648122555,96.8132066418986,
16.3196769391118));
#104624=CARTESIAN_POINT('Ctrl Pts',(-72.9299755216455,96.7789074820676,
16.3040988079691));
#104625=CARTESIAN_POINT('Ctrl Pts',(-72.9395805728539,96.7445765638521,
16.2887774492039));
#104626=CARTESIAN_POINT('Ctrl Pts',(-72.9468816099459,96.7184807834281,
16.2771313052929));
#104627=CARTESIAN_POINT('Ctrl Pts',(-72.9544049770155,96.6923915623501,
16.2656428712245));
#104628=CARTESIAN_POINT('Ctrl Pts',(-72.9621625540236,96.6662868760387,
16.2543027033614));
#104629=CARTESIAN_POINT('Ctrl Pts',(-72.9779067572309,96.6133067399063,
16.2312875393411));
#104630=CARTESIAN_POINT('Ctrl Pts',(-72.9946325254261,96.5602485098302,
16.2088595884248));
#104631=CARTESIAN_POINT('Ctrl Pts',(-73.0124426737375,96.5072986271686,
16.1870422856026));
#104632=CARTESIAN_POINT('Ctrl Pts',(-73.0281341626281,96.4606475560476,
16.1678203252418));
#104633=CARTESIAN_POINT('Ctrl Pts',(-73.0446677778205,96.4140795074653,
16.1490722716657));
#104634=CARTESIAN_POINT('Ctrl Pts',(-73.0621384154022,96.3677491143207,
16.1308365125222));
#104635=CARTESIAN_POINT('Ctrl Pts',(-73.0673131649126,96.354026193327,16.1254351363413));
#104636=CARTESIAN_POINT('Ctrl Pts',(-73.0725702833829,96.3403243750488,
16.1200788752573));
#104637=CARTESIAN_POINT('Ctrl Pts',(-73.0779126530301,96.326648404744,16.114769192488));
#104638=CARTESIAN_POINT('Ctrl Pts',(-73.0931757656198,96.2875762535601,
16.0995994660791));
#104639=CARTESIAN_POINT('Ctrl Pts',(-73.1091737901427,96.2485565164755,
16.0847613896056));
#104640=CARTESIAN_POINT('Ctrl Pts',(-73.1260643154612,96.2097643762928,
16.0702728719908));
#104641=CARTESIAN_POINT('Ctrl Pts',(-73.1400625813196,96.1776148320214,
16.058265304574));
#104642=CARTESIAN_POINT('Ctrl Pts',(-73.1546744779683,96.1456218680634,
16.0464979040379));
#104643=CARTESIAN_POINT('Ctrl Pts',(-73.1700126053017,96.1139062366723,
16.0349990529051));
#104644=CARTESIAN_POINT('Ctrl Pts',(-73.1824185233009,96.0882537229216,
16.0256984517862));
#104645=CARTESIAN_POINT('Ctrl Pts',(-73.1952679256513,96.0627124266607,
16.0165858060086));
#104646=CARTESIAN_POINT('Ctrl Pts',(-73.2086622691928,96.0373816217202,
16.0076697957914));
#104647=CARTESIAN_POINT('Ctrl Pts',(-73.2136900161035,96.0278733635597,
16.004323051497));
#104648=CARTESIAN_POINT('Ctrl Pts',(-73.2187968036689,96.0184028777111,
16.0010036737327));
#104649=CARTESIAN_POINT('Ctrl Pts',(-73.2239947725111,96.0089693636893,
15.9977094848258));
#104650=CARTESIAN_POINT('Ctrl Pts',(-73.2291826755555,95.9995541175421,
15.994421675072));
#104651=CARTESIAN_POINT('Ctrl Pts',(-73.2344565760163,95.9901814805191,
15.9911617881519));
#104652=CARTESIAN_POINT('Ctrl Pts',(-73.2398286461854,95.980859653762,15.9879290770973));
#104653=CARTESIAN_POINT('Ctrl Pts',(-73.2478945687843,95.9668633486628,
15.9830753063294));
#104654=CARTESIAN_POINT('Ctrl Pts',(-73.2561791754227,95.9529797454087,
15.97828373854));
#104655=CARTESIAN_POINT('Ctrl Pts',(-73.2647134397908,95.9392356844848,
15.9735603600075));
#104656=CARTESIAN_POINT('Ctrl Pts',(-73.2763254817403,95.9205349968659,
15.9671335530446));
#104657=CARTESIAN_POINT('Ctrl Pts',(-73.2883999702221,95.9020935587651,
15.960832258855));
#104658=CARTESIAN_POINT('Ctrl Pts',(-73.3010182819118,95.8839756255019,
15.9546835439804));
#104659=CARTESIAN_POINT('Ctrl Pts',(-73.3023107029304,95.8821199099086,
15.954053766516));
#104660=CARTESIAN_POINT('Ctrl Pts',(-73.3036088491501,95.8802676289151,
15.9534255993072));
#104661=CARTESIAN_POINT('Ctrl Pts',(-73.3049128222011,95.8784188805912,
15.9527990784453));
#104662=CARTESIAN_POINT('Ctrl Pts',(-73.3119303576287,95.8684695516157,
15.9494273581931));
#104663=CARTESIAN_POINT('Ctrl Pts',(-73.319099913524,95.8585952927068,15.9461074224711));
#104664=CARTESIAN_POINT('Ctrl Pts',(-73.3264514585583,95.8488304078863,
15.9428414553328));
#104665=CARTESIAN_POINT('Ctrl Pts',(-73.3338030035926,95.8390655230658,
15.9395754881946));
#104666=CARTESIAN_POINT('Ctrl Pts',(-73.3413446266421,95.8294233507612,
15.9363616496848));
#104667=CARTESIAN_POINT('Ctrl Pts',(-73.3490988499376,95.8199320539048,
15.9332079171135));
#104668=CARTESIAN_POINT('Ctrl Pts',(-73.3600377608747,95.8065426469929,
15.9287589351327));
#104669=CARTESIAN_POINT('Ctrl Pts',(-73.3713943327677,95.7934565286333,
15.9244305061061));
#104670=CARTESIAN_POINT('Ctrl Pts',(-73.3832685488954,95.7807405417274,
15.9202442106654));
#104671=CARTESIAN_POINT('Ctrl Pts',(-73.3923813918565,95.7709816834986,
15.9170314467634));
#104672=CARTESIAN_POINT('Ctrl Pts',(-73.4017993876062,95.7614414602632,
15.9139026140047));
#104673=CARTESIAN_POINT('Ctrl Pts',(-73.4115747637709,95.7521690752896,
15.9108746556892));
#104674=CARTESIAN_POINT('Ctrl Pts',(-73.4227057147662,95.7416108664787,
15.9074268031402));
#104675=CARTESIAN_POINT('Ctrl Pts',(-73.4342852437292,95.7314769105946,
15.9041184164231));
#104676=CARTESIAN_POINT('Ctrl Pts',(-73.4463702363458,95.7219009916884,
15.9009921552636));
#104677=CARTESIAN_POINT('Ctrl Pts',(-73.4563166582448,95.7140196356518,
15.8984191199755));
#104678=CARTESIAN_POINT('Ctrl Pts',(-73.466605566429,95.706516834345,15.8959696194387));
#104679=CARTESIAN_POINT('Ctrl Pts',(-73.4772703035425,95.6994927879115,
15.8936742906803));
#104680=CARTESIAN_POINT('Ctrl Pts',(-73.4803846891052,95.6974415804067,
15.8930039939191));
#104681=CARTESIAN_POINT('Ctrl Pts',(-73.4835345325343,95.6954366019983,
15.8923466246389));
#104682=CARTESIAN_POINT('Ctrl Pts',(-73.4867182028527,95.693480908077,15.8917035446509));
#104683=CARTESIAN_POINT('Ctrl Pts',(-73.4926875846996,95.6898139819744,
15.8904977696735));
#104684=CARTESIAN_POINT('Ctrl Pts',(-73.498775906301,95.6863203180757,15.8893422756691));
#104685=CARTESIAN_POINT('Ctrl Pts',(-73.5049719354862,95.683019495408,15.8882455039499));
#104686=CARTESIAN_POINT('Ctrl Pts',(-73.5183012607551,95.6759185380565,
15.8858860529926));
#104687=CARTESIAN_POINT('Ctrl Pts',(-73.5321222217662,95.6696738893095,
15.8837983404953));
#104688=CARTESIAN_POINT('Ctrl Pts',(-73.5463287018225,95.6645277580912,
15.8820551634854));
#104689=CARTESIAN_POINT('Ctrl Pts',(-73.5552354080263,95.6613014079562,
15.8809622843607));
#104690=CARTESIAN_POINT('Ctrl Pts',(-73.5642934020388,95.6585061312457,
15.8800044836433));
#104691=CARTESIAN_POINT('Ctrl Pts',(-73.57347454306,95.6561916611872,15.8791956070503));
#104692=CARTESIAN_POINT('Ctrl Pts',(-73.5794308813978,95.6546901303089,
15.8786708419203));
#104693=CARTESIAN_POINT('Ctrl Pts',(-73.5854392436935,95.6533952860586,
15.878208931364));
#104694=CARTESIAN_POINT('Ctrl Pts',(-73.5914908189503,95.6523194792643,
15.8778129405418));
#104695=CARTESIAN_POINT('Ctrl Pts',(-73.605056180243,95.6499079240531,15.8769252776866));
#104696=CARTESIAN_POINT('Ctrl Pts',(-73.6188358122576,95.6486006635562,
15.8763701360441));
#104697=CARTESIAN_POINT('Ctrl Pts',(-73.6327397181779,95.6484982257697,
15.8761683923839));
#104698=CARTESIAN_POINT('Ctrl Pts',(-73.6374436173631,95.6484635695355,
15.8761001394883));
#104699=CARTESIAN_POINT('Ctrl Pts',(-73.6421616911305,95.6485664058449,
15.8760721945725));
#104700=CARTESIAN_POINT('Ctrl Pts',(-73.6468903193031,95.6488093132903,
15.8760849248123));
#104701=CARTESIAN_POINT('Origin',(73.8672466711822,99.8515943079387,17.0977158991838));
#104702=CARTESIAN_POINT('',(72.8992663865561,100.494400115842,17.1167458210765));
#104703=CARTESIAN_POINT('Ctrl Pts',(72.769120989743,97.9812689992705,16.9850382002098));
#104704=CARTESIAN_POINT('Ctrl Pts',(72.7671478873572,97.9363173555278,16.9529509285012));
#104705=CARTESIAN_POINT('Ctrl Pts',(72.7664675917993,97.8909982838467,16.9215767496381));
#104706=CARTESIAN_POINT('Ctrl Pts',(72.766915425861,97.8453349976263,16.890879883804));
#104707=CARTESIAN_POINT('Ctrl Pts',(72.7671621394684,97.8201789073793,16.8739688554671));
#104708=CARTESIAN_POINT('Ctrl Pts',(72.7677520744387,97.7949183324803,16.8572628864813));
#104709=CARTESIAN_POINT('Ctrl Pts',(72.7686637227161,97.7695569924007,16.8407531266834));
#104710=CARTESIAN_POINT('Ctrl Pts',(72.7704847856275,97.718896450449,16.8077740579028));
#104711=CARTESIAN_POINT('Ctrl Pts',(72.7735868209924,97.6678339949289,16.7755777299416));
#104712=CARTESIAN_POINT('Ctrl Pts',(72.7778357263504,97.6163923714682,16.7441133519973));
#104713=CARTESIAN_POINT('Ctrl Pts',(72.7797815101088,97.5928347096711,16.7297042582634));
#104714=CARTESIAN_POINT('Ctrl Pts',(72.7819685220508,97.5691975051417,16.7154484342675));
#104715=CARTESIAN_POINT('Ctrl Pts',(72.7843873799162,97.5454828057247,16.7013401539753));
#104716=CARTESIAN_POINT('Ctrl Pts',(72.7901283780706,97.4891975450105,16.6678550896906));
#104717=CARTESIAN_POINT('Ctrl Pts',(72.7971717017272,97.432475528672,16.6352039514094));
#104718=CARTESIAN_POINT('Ctrl Pts',(72.8054167777631,97.375336613946,16.6033481340964));
#104719=CARTESIAN_POINT('Ctrl Pts',(72.8067244281932,97.3662745111718,16.5982958734465));
#104720=CARTESIAN_POINT('Ctrl Pts',(72.8080632373597,97.3571960563049,16.5932603715548));
#104721=CARTESIAN_POINT('Ctrl Pts',(72.8094330172386,97.3481010837421,16.5882415333563));
#104722=CARTESIAN_POINT('Ctrl Pts',(72.8178790614818,97.2920216056909,16.5572954447728));
#104723=CARTESIAN_POINT('Ctrl Pts',(72.8274252553729,97.2357839464588,16.5272471425829));
#104724=CARTESIAN_POINT('Ctrl Pts',(72.838009924286,97.1794141128979,16.4980182027066));
#104725=CARTESIAN_POINT('Ctrl Pts',(72.8429052043256,97.1533437536515,16.4845001751584));
#104726=CARTESIAN_POINT('Ctrl Pts',(72.8480233533135,97.1272450801916,16.4711574860383));
#104727=CARTESIAN_POINT('Ctrl Pts',(72.8533619279022,97.1011204370879,16.4579831159033));
#104728=CARTESIAN_POINT('Ctrl Pts',(72.8652087664206,97.0431472041478,16.4287478522617));
#104729=CARTESIAN_POINT('Ctrl Pts',(72.8781384557548,96.9850460167715,16.4003390493572));
#104730=CARTESIAN_POINT('Ctrl Pts',(72.8921581507048,96.9268366671136,16.3726982475934));
#104731=CARTESIAN_POINT('Ctrl Pts',(72.8985246227737,96.9004032675232,16.3601463059842));
#104732=CARTESIAN_POINT('Ctrl Pts',(72.9051165119126,96.8739475134743,16.3477530534851));
#104733=CARTESIAN_POINT('Ctrl Pts',(72.9119374932873,96.8474710051874,16.3355148775158));
#104734=CARTESIAN_POINT('Ctrl Pts',(72.9207648122551,96.8132066419001,16.3196769391124));
#104735=CARTESIAN_POINT('Ctrl Pts',(72.9299755216453,96.7789074820684,16.3040988079693));
#104736=CARTESIAN_POINT('Ctrl Pts',(72.9395805728538,96.7445765638522,16.2887774492039));
#104737=CARTESIAN_POINT('Ctrl Pts',(72.9468816099458,96.7184807834281,16.2771313052929));
#104738=CARTESIAN_POINT('Ctrl Pts',(72.9544049770154,96.6923915623501,16.2656428712245));
#104739=CARTESIAN_POINT('Ctrl Pts',(72.9621625540235,96.6662868760387,16.2543027033614));
#104740=CARTESIAN_POINT('Ctrl Pts',(72.9779067572308,96.6133067399062,16.2312875393411));
#104741=CARTESIAN_POINT('Ctrl Pts',(72.994632525426,96.5602485098302,16.2088595884248));
#104742=CARTESIAN_POINT('Ctrl Pts',(73.0124426737374,96.5072986271686,16.1870422856026));
#104743=CARTESIAN_POINT('Ctrl Pts',(73.0281341626281,96.4606475560475,16.1678203252418));
#104744=CARTESIAN_POINT('Ctrl Pts',(73.0446677778205,96.4140795074651,16.1490722716656));
#104745=CARTESIAN_POINT('Ctrl Pts',(73.0621384154022,96.3677491143203,16.1308365125221));
#104746=CARTESIAN_POINT('Ctrl Pts',(73.0673131649126,96.3540261933267,16.1254351363412));
#104747=CARTESIAN_POINT('Ctrl Pts',(73.0725702833829,96.3403243750488,16.1200788752573));
#104748=CARTESIAN_POINT('Ctrl Pts',(73.07791265303,96.3266484047441,16.114769192488));
#104749=CARTESIAN_POINT('Ctrl Pts',(73.0931757656197,96.2875762535602,16.0995994660791));
#104750=CARTESIAN_POINT('Ctrl Pts',(73.1091737901425,96.2485565164755,16.0847613896057));
#104751=CARTESIAN_POINT('Ctrl Pts',(73.1260643154611,96.2097643762928,16.0702728719908));
#104752=CARTESIAN_POINT('Ctrl Pts',(73.1400625813196,96.1776148320214,16.058265304574));
#104753=CARTESIAN_POINT('Ctrl Pts',(73.1546744779683,96.1456218680634,16.0464979040378));
#104754=CARTESIAN_POINT('Ctrl Pts',(73.1700126053017,96.1139062366723,16.034999052905));
#104755=CARTESIAN_POINT('Ctrl Pts',(73.1824185233008,96.0882537229216,16.0256984517862));
#104756=CARTESIAN_POINT('Ctrl Pts',(73.1952679256512,96.0627124266608,16.0165858060086));
#104757=CARTESIAN_POINT('Ctrl Pts',(73.2086622691927,96.0373816217203,16.0076697957914));
#104758=CARTESIAN_POINT('Ctrl Pts',(73.2136900161034,96.0278733635597,16.004323051497));
#104759=CARTESIAN_POINT('Ctrl Pts',(73.2187968036689,96.0184028777111,16.0010036737327));
#104760=CARTESIAN_POINT('Ctrl Pts',(73.223994772511,96.0089693636893,15.9977094848258));
#104761=CARTESIAN_POINT('Ctrl Pts',(73.2291826755555,95.9995541175421,15.994421675072));
#104762=CARTESIAN_POINT('Ctrl Pts',(73.2344565760162,95.9901814805191,15.9911617881519));
#104763=CARTESIAN_POINT('Ctrl Pts',(73.2398286461854,95.980859653762,15.9879290770973));
#104764=CARTESIAN_POINT('Ctrl Pts',(73.2478945687842,95.9668633486628,15.9830753063294));
#104765=CARTESIAN_POINT('Ctrl Pts',(73.2561791754226,95.9529797454087,15.97828373854));
#104766=CARTESIAN_POINT('Ctrl Pts',(73.2647134397907,95.9392356844848,15.9735603600075));
#104767=CARTESIAN_POINT('Ctrl Pts',(73.27632548174,95.9205349968663,15.9671335530448));
#104768=CARTESIAN_POINT('Ctrl Pts',(73.2883999702215,95.9020935587659,15.9608322588552));
#104769=CARTESIAN_POINT('Ctrl Pts',(73.3010182819109,95.8839756255031,15.9546835439808));
#104770=CARTESIAN_POINT('Ctrl Pts',(73.3023107029298,95.8821199099094,15.9540537665162));
#104771=CARTESIAN_POINT('Ctrl Pts',(73.3036088491498,95.8802676289155,15.9534255993073));
#104772=CARTESIAN_POINT('Ctrl Pts',(73.304912822201,95.8784188805912,15.9527990784453));
#104773=CARTESIAN_POINT('Ctrl Pts',(73.3119303576286,95.8684695516157,15.9494273581931));
#104774=CARTESIAN_POINT('Ctrl Pts',(73.3190999135239,95.8585952927068,15.9461074224711));
#104775=CARTESIAN_POINT('Ctrl Pts',(73.3264514585582,95.8488304078863,15.9428414553328));
#104776=CARTESIAN_POINT('Ctrl Pts',(73.3338030035925,95.8390655230658,15.9395754881946));
#104777=CARTESIAN_POINT('Ctrl Pts',(73.3413446266421,95.8294233507612,15.9363616496847));
#104778=CARTESIAN_POINT('Ctrl Pts',(73.3490988499376,95.8199320539048,15.9332079171134));
#104779=CARTESIAN_POINT('Ctrl Pts',(73.3600377608746,95.8065426469929,15.9287589351327));
#104780=CARTESIAN_POINT('Ctrl Pts',(73.3713943327675,95.7934565286333,15.9244305061061));
#104781=CARTESIAN_POINT('Ctrl Pts',(73.3832685488953,95.7807405417274,15.9202442106654));
#104782=CARTESIAN_POINT('Ctrl Pts',(73.3923813918564,95.7709816834986,15.9170314467634));
#104783=CARTESIAN_POINT('Ctrl Pts',(73.4017993876061,95.7614414602632,15.9139026140047));
#104784=CARTESIAN_POINT('Ctrl Pts',(73.4115747637708,95.7521690752895,15.9108746556892));
#104785=CARTESIAN_POINT('Ctrl Pts',(73.4227057147661,95.7416108664786,15.9074268031402));
#104786=CARTESIAN_POINT('Ctrl Pts',(73.4342852437291,95.7314769105946,15.9041184164231));
#104787=CARTESIAN_POINT('Ctrl Pts',(73.4463702363457,95.7219009916884,15.9009921552636));
#104788=CARTESIAN_POINT('Ctrl Pts',(73.4563166582447,95.7140196356518,15.8984191199755));
#104789=CARTESIAN_POINT('Ctrl Pts',(73.4666055664289,95.706516834345,15.8959696194387));
#104790=CARTESIAN_POINT('Ctrl Pts',(73.4772703035424,95.6994927879115,15.8936742906803));
#104791=CARTESIAN_POINT('Ctrl Pts',(73.4803846891051,95.6974415804067,15.8930039939191));
#104792=CARTESIAN_POINT('Ctrl Pts',(73.4835345325343,95.6954366019983,15.8923466246389));
#104793=CARTESIAN_POINT('Ctrl Pts',(73.4867182028526,95.693480908077,15.8917035446509));
#104794=CARTESIAN_POINT('Ctrl Pts',(73.4926875846995,95.6898139819744,15.8904977696735));
#104795=CARTESIAN_POINT('Ctrl Pts',(73.498775906301,95.6863203180757,15.8893422756691));
#104796=CARTESIAN_POINT('Ctrl Pts',(73.5049719354861,95.683019495408,15.8882455039498));
#104797=CARTESIAN_POINT('Ctrl Pts',(73.5183012607554,95.6759185380563,15.8858860529926));
#104798=CARTESIAN_POINT('Ctrl Pts',(73.5321222217668,95.6696738893092,15.8837983404952));
#104799=CARTESIAN_POINT('Ctrl Pts',(73.5463287018234,95.6645277580908,15.8820551634853));
#104800=CARTESIAN_POINT('Ctrl Pts',(73.5552354080269,95.661301407956,15.8809622843606));
#104801=CARTESIAN_POINT('Ctrl Pts',(73.564293402039,95.6585061312455,15.8800044836432));
#104802=CARTESIAN_POINT('Ctrl Pts',(73.5734745430598,95.6561916611872,15.8791956070503));
#104803=CARTESIAN_POINT('Ctrl Pts',(73.5794308813977,95.6546901303089,15.8786708419203));
#104804=CARTESIAN_POINT('Ctrl Pts',(73.5854392436934,95.6533952860587,15.878208931364));
#104805=CARTESIAN_POINT('Ctrl Pts',(73.5914908189502,95.6523194792643,15.8778129405418));
#104806=CARTESIAN_POINT('Ctrl Pts',(73.6050561802425,95.6499079240532,15.8769252776867));
#104807=CARTESIAN_POINT('Ctrl Pts',(73.6188358122567,95.6486006635563,15.8763701360442));
#104808=CARTESIAN_POINT('Ctrl Pts',(73.6327397181766,95.6484982257697,15.8761683923839));
#104809=CARTESIAN_POINT('Ctrl Pts',(73.6374436173622,95.6484635695354,15.8761001394883));
#104810=CARTESIAN_POINT('Ctrl Pts',(73.64216169113,95.6485664058449,15.8760721945725));
#104811=CARTESIAN_POINT('Ctrl Pts',(73.6468903193031,95.6488093132903,15.8760849248123));
#104812=CARTESIAN_POINT('Ctrl Pts',(127.061588147559,70.8911117469965,15.0000000000001));
#104813=CARTESIAN_POINT('Ctrl Pts',(127.061588147558,73.3130013948517,14.9999999999997));
#104814=CARTESIAN_POINT('Ctrl Pts',(125.270067424918,74.9427262080462,15.));
#104815=CARTESIAN_POINT('Ctrl Pts',(124.04911408128,70.8911117469965,15.0000000000005));
#104816=CARTESIAN_POINT('Ctrl Pts',(124.049114081279,71.9809620885357,15.0000000000004));
#104817=CARTESIAN_POINT('Ctrl Pts',(123.242929756088,72.7143382544762,15.0000000000005));
#104818=CARTESIAN_POINT('Ctrl Pts',(122.427012660976,70.8911117469961,12.4615384615377));
#104819=CARTESIAN_POINT('Ctrl Pts',(122.427012660976,71.2637101543659,12.4615384615376));
#104820=CARTESIAN_POINT('Ctrl Pts',(122.151394088257,71.5144370487086,12.4615384615377));
#104821=CARTESIAN_POINT('Origin',(125.270067424917,74.9427262080449,9.49999999999999));
#104822=CARTESIAN_POINT('Ctrl Pts',(125.270067424917,74.9427262080449,15.));
#104823=CARTESIAN_POINT('Ctrl Pts',(123.242929756091,72.7143382544724,15.));
#104824=CARTESIAN_POINT('Ctrl Pts',(122.151394088262,71.5144370487026,12.4615384615385));
#104825=CARTESIAN_POINT('Ctrl Pts',(121.871884683269,78.0340120996121,15.));
#104826=CARTESIAN_POINT('Ctrl Pts',(119.845034571019,75.8053625592973,15.));
#104827=CARTESIAN_POINT('Ctrl Pts',(118.753653741274,74.6053204990492,12.4615384617356));
#104828=CARTESIAN_POINT('Ctrl Pts',(118.472655462897,81.1241480299614,15.));
#104829=CARTESIAN_POINT('Ctrl Pts',(116.447238562494,78.8941951707385,15.0000000001275));
#104830=CARTESIAN_POINT('Ctrl Pts',(115.356629462088,77.6934513232557,12.4615384617155));
#104831=CARTESIAN_POINT('Ctrl Pts',(115.070204374153,84.2107338796717,15.));
#104832=CARTESIAN_POINT('Ctrl Pts',(113.046148377089,81.979546455731,15.));
#104833=CARTESIAN_POINT('Ctrl Pts',(111.956272070978,80.7781378428399,12.4615384615385));
#104834=CARTESIAN_POINT('Ctrl Pts',(-122.151394088262,71.5144370487026,
12.4615384615385));
#104835=CARTESIAN_POINT('Ctrl Pts',(-123.242929756091,72.7143382544724,
15.));
#104836=CARTESIAN_POINT('Ctrl Pts',(-125.270067424917,74.9427262080449,
15.));
#104837=CARTESIAN_POINT('Ctrl Pts',(-118.753653741274,74.6053204990491,
12.4615384617356));
#104838=CARTESIAN_POINT('Ctrl Pts',(-119.845034571019,75.8053625592973,
15.));
#104839=CARTESIAN_POINT('Ctrl Pts',(-121.871884683269,78.0340120996121,
15.));
#104840=CARTESIAN_POINT('Ctrl Pts',(-115.356629462088,77.6934513232558,
12.4615384617155));
#104841=CARTESIAN_POINT('Ctrl Pts',(-116.447238562494,78.8941951707384,
15.0000000001275));
#104842=CARTESIAN_POINT('Ctrl Pts',(-118.472655462897,81.1241480299614,
15.));
#104843=CARTESIAN_POINT('Ctrl Pts',(-111.956272070978,80.7781378428399,
12.4615384615385));
#104844=CARTESIAN_POINT('Ctrl Pts',(-113.046148377089,81.979546455731,15.));
#104845=CARTESIAN_POINT('Ctrl Pts',(-115.070204374153,84.2107338796717,
15.));
#104846=CARTESIAN_POINT('Origin',(-125.270067424917,74.9427262080449,9.49999999999999));
#104847=CARTESIAN_POINT('Ctrl Pts',(-125.270067424917,74.9427262080449,
15.));
#104848=CARTESIAN_POINT('Ctrl Pts',(-127.061588147558,73.3130013948557,
15.));
#104849=CARTESIAN_POINT('Ctrl Pts',(-127.061588147558,70.8911117470027,
15.));
#104850=CARTESIAN_POINT('Ctrl Pts',(-123.242929756091,72.7143382544724,
15.));
#104851=CARTESIAN_POINT('Ctrl Pts',(-124.04911408128,71.980962088537,15.));
#104852=CARTESIAN_POINT('Ctrl Pts',(-124.04911408128,70.8911117470027,15.));
#104853=CARTESIAN_POINT('Ctrl Pts',(-122.151394088261,71.5144370487028,
12.4615384615381));
#104854=CARTESIAN_POINT('Ctrl Pts',(-122.427012660976,71.2637101543655,
12.4615384615381));
#104855=CARTESIAN_POINT('Ctrl Pts',(-122.427012660976,70.8911117470027,
12.4615384615381));
#104856=CARTESIAN_POINT('Ctrl Pts',(-121.611229341305,-104.422645140581,
16.279188975764));
#104857=CARTESIAN_POINT('Ctrl Pts',(-122.024478393736,-104.234590144857,
16.291483657162));
#104858=CARTESIAN_POINT('Ctrl Pts',(-122.416219229474,-103.999541586371,
16.3071744171556));
#104859=CARTESIAN_POINT('Ctrl Pts',(-122.776427832629,-103.723513978471,
16.3258597545145));
#104860=CARTESIAN_POINT('Ctrl Pts',(-123.136636435784,-103.44748637057,
16.3445450918734));
#104861=CARTESIAN_POINT('Ctrl Pts',(-123.465280949339,-103.130504125264,
16.3662233540577));
#104862=CARTESIAN_POINT('Ctrl Pts',(-123.75395189048,-102.780678306743,
16.3903398293171));
#104863=CARTESIAN_POINT('Ctrl Pts',(-124.042622831621,-102.430852488221,
16.4144563045765));
#104864=CARTESIAN_POINT('Ctrl Pts',(-124.291294670155,-102.048214035241,
16.4410088600389));
#104865=CARTESIAN_POINT('Ctrl Pts',(-124.49360429498,-101.642554048406,
16.4693180586539));
#104866=CARTESIAN_POINT('Ctrl Pts',(-124.695913919805,-101.23689406157,
16.4976272572689));
#104867=CARTESIAN_POINT('Ctrl Pts',(-124.851843438564,-100.808248417637,
16.5276905953579));
#104868=CARTESIAN_POINT('Ctrl Pts',(-124.957402866473,-100.36758546699,
16.5587388006081));
#104869=CARTESIAN_POINT('Ctrl Pts',(-121.639667860038,-105.201761308222,
27.2403918156197));
#104870=CARTESIAN_POINT('Ctrl Pts',(-122.06261853061,-105.009282224285,
27.2528474690237));
#104871=CARTESIAN_POINT('Ctrl Pts',(-122.463045518473,-104.767594256642,
27.268859305068));
#104872=CARTESIAN_POINT('Ctrl Pts',(-122.830235483386,-104.483162051084,
27.2879988991266));
#104873=CARTESIAN_POINT('Ctrl Pts',(-123.197425448299,-104.198729845526,
27.3071384931851));
#104874=CARTESIAN_POINT('Ctrl Pts',(-123.531342927827,-103.87158084706,
27.3294039975457));
#104875=CARTESIAN_POINT('Ctrl Pts',(-123.823051680405,-103.510464198203,
27.3541998275982));
#104876=CARTESIAN_POINT('Ctrl Pts',(-124.114760432982,-103.149347549346,
27.3789956576508));
#104877=CARTESIAN_POINT('Ctrl Pts',(-124.364232265183,-102.75429808928,
27.4063194203909));
#104878=CARTESIAN_POINT('Ctrl Pts',(-124.564787112092,-102.335880703513,
27.4354402870786));
#104879=CARTESIAN_POINT('Ctrl Pts',(-124.765341959001,-101.917463317746,
27.4645611537663));
#104880=CARTESIAN_POINT('Ctrl Pts',(-124.916960405265,-101.475718376317,
27.4954763141097));
#104881=CARTESIAN_POINT('Ctrl Pts',(-125.015576869847,-101.022460479619,
27.5273588555083));
#104882=CARTESIAN_POINT('Ctrl Pts',(-121.673417975939,-106.008620596108,
38.6191049277985));
#104883=CARTESIAN_POINT('Ctrl Pts',(-122.106180406199,-105.811667040467,
38.6317212048553));
#104884=CARTESIAN_POINT('Ctrl Pts',(-122.515355563616,-105.563184881948,
38.6480613157603));
#104885=CARTESIAN_POINT('Ctrl Pts',(-122.889486891142,-105.270129319107,
38.667667730335));
#104886=CARTESIAN_POINT('Ctrl Pts',(-123.263618218668,-104.977073756266,
38.6872741449096));
#104887=CARTESIAN_POINT('Ctrl Pts',(-123.602666131147,-104.639475760067,
38.7101447899221));
#104888=CARTESIAN_POINT('Ctrl Pts',(-123.897134541154,-104.266783270901,
38.7356394774593));
#104889=CARTESIAN_POINT('Ctrl Pts',(-124.191602951162,-103.894090781735,
38.7611341649965));
#104890=CARTESIAN_POINT('Ctrl Pts',(-124.44146067138,-103.486343180536,
38.7892502001704));
#104891=CARTESIAN_POINT('Ctrl Pts',(-124.639704807184,-103.054951594008,
38.8192006281426));
#104892=CARTESIAN_POINT('Ctrl Pts',(-124.837948942987,-102.62356000748,
38.8491510561149));
#104893=CARTESIAN_POINT('Ctrl Pts',(-124.984558450729,-102.168570024962,
38.8809327110284));
#104894=CARTESIAN_POINT('Ctrl Pts',(-125.075416786127,-101.702716367947,
38.913655986372));
#104895=CARTESIAN_POINT('Ctrl Pts',(-121.712736523408,-106.842614120455,
50.4085276369915));
#104896=CARTESIAN_POINT('Ctrl Pts',(-122.155415783786,-106.641138004265,
50.4213038580514));
#104897=CARTESIAN_POINT('Ctrl Pts',(-122.573393933368,-106.38570476497,
50.4379794306056));
#104898=CARTESIAN_POINT('Ctrl Pts',(-122.954411777817,-106.083806195438,
50.458065264292));
#104899=CARTESIAN_POINT('Ctrl Pts',(-123.335429622266,-105.781907625907,
50.4781510979784));
#104900=CARTESIAN_POINT('Ctrl Pts',(-123.679442805544,-105.43357887154,
50.5016448545127));
#104901=CARTESIAN_POINT('Ctrl Pts',(-123.976361507234,-105.049036327372,
50.5278574679059));
#104902=CARTESIAN_POINT('Ctrl Pts',(-124.273280208923,-104.664493783204,
50.5540700812991));
#104903=CARTESIAN_POINT('Ctrl Pts',(-124.523069863353,-104.243782215601,
50.5829985000204));
#104904=CARTESIAN_POINT('Ctrl Pts',(-124.718404202584,-103.799240989365,
50.6137942608013));
#104905=CARTESIAN_POINT('Ctrl Pts',(-124.913738541814,-103.354699763128,
50.6445900215822));
#104906=CARTESIAN_POINT('Ctrl Pts',(-125.054594826077,-102.886380629345,
50.6772495393467));
#104907=CARTESIAN_POINT('Ctrl Pts',(-125.136841775869,-102.408019270796,
50.7108149186269));
#104908=CARTESIAN_POINT('Ctrl Pts',(-121.752055070876,-107.676607644802,
62.1979503461845));
#104909=CARTESIAN_POINT('Ctrl Pts',(-122.204651161373,-107.470608968063,
62.2108865112474));
#104910=CARTESIAN_POINT('Ctrl Pts',(-122.631432303119,-107.208224647991,
62.2278975454509));
#104911=CARTESIAN_POINT('Ctrl Pts',(-123.019336664492,-106.89748307177,
62.2484627982491));
#104912=CARTESIAN_POINT('Ctrl Pts',(-123.407241025865,-106.586741495548,
62.2690280510472));
#104913=CARTESIAN_POINT('Ctrl Pts',(-123.756219479942,-106.227681983012,
62.2931449191033));
#104914=CARTESIAN_POINT('Ctrl Pts',(-124.055588473313,-105.831289383843,
62.3200754583526));
#104915=CARTESIAN_POINT('Ctrl Pts',(-124.354957466685,-105.434896784673,
62.3470059976018));
#104916=CARTESIAN_POINT('Ctrl Pts',(-124.604679055326,-105.001221250667,
62.3767467998704));
#104917=CARTESIAN_POINT('Ctrl Pts',(-124.797103597983,-104.543530384721,
62.40838789346));
#104918=CARTESIAN_POINT('Ctrl Pts',(-124.989528140641,-104.085839518775,
62.4400289870496));
#104919=CARTESIAN_POINT('Ctrl Pts',(-125.124631201425,-103.604191233728,
62.473566367665));
#104920=CARTESIAN_POINT('Ctrl Pts',(-125.198266765611,-103.113322173644,
62.5079738508818));
#104921=CARTESIAN_POINT('Ctrl Pts',(-121.79694269957,-108.537737115027,
74.398110417301));
#104922=CARTESIAN_POINT('Ctrl Pts',(-122.259560691707,-108.3271677884,74.4112058467973));
#104923=CARTESIAN_POINT('Ctrl Pts',(-122.695199646278,-108.057675490154,
74.4285595300213));
#104924=CARTESIAN_POINT('Ctrl Pts',(-123.089935667177,-107.737871246511,
74.4496168013731));
#104925=CARTESIAN_POINT('Ctrl Pts',(-123.484671688075,-107.418067002868,
74.4706740727249));
#104926=CARTESIAN_POINT('Ctrl Pts',(-123.838450229362,-107.047994956225,
74.495432024302));
#104927=CARTESIAN_POINT('Ctrl Pts',(-124.139960108426,-106.639478074791,
74.5230995587769));
#104928=CARTESIAN_POINT('Ctrl Pts',(-124.441469987491,-106.230961193358,
74.5507670932518));
#104929=CARTESIAN_POINT('Ctrl Pts',(-124.690669497163,-105.784055857659,
74.5813403910746));
#104930=CARTESIAN_POINT('Ctrl Pts',(-124.879585069994,-105.313039922402,
74.6138425888403));
#104931=CARTESIAN_POINT('Ctrl Pts',(-125.068500642826,-104.842023987146,
74.646344786606));
#104932=CARTESIAN_POINT('Ctrl Pts',(-125.197106078287,-104.346962469212,
74.6807713971621));
#104933=CARTESIAN_POINT('Ctrl Pts',(-125.261276852692,-103.843673844897,
74.7160223502733));
#104934=CARTESIAN_POINT('Ctrl Pts',(-121.847608738376,-109.424998009294,
86.9964318427271));
#104935=CARTESIAN_POINT('Ctrl Pts',(-122.320347644329,-109.209812687365,
87.0096854903978));
#104936=CARTESIAN_POINT('Ctrl Pts',(-122.764891233833,-108.93305430759,
87.0273889301853));
#104937=CARTESIAN_POINT('Ctrl Pts',(-123.166388583662,-108.603968571735,
87.0489507410651));
#104938=CARTESIAN_POINT('Ctrl Pts',(-123.567885933492,-108.27488283588,
87.0705125519449));
#104939=CARTESIAN_POINT('Ctrl Pts',(-123.926276278836,-107.893519549586,
87.0959294706344));
#104940=CARTESIAN_POINT('Ctrl Pts',(-124.229586828658,-107.472618963795,
87.1243523909558));
#104941=CARTESIAN_POINT('Ctrl Pts',(-124.53289737848,-107.051718378005,
87.1527753112772));
#104942=CARTESIAN_POINT('Ctrl Pts',(-124.781082228099,-106.591344194122,
87.1841999315499));
#104943=CARTESIAN_POINT('Ctrl Pts',(-124.965850235239,-106.106876190017,
87.217576445559));
#104944=CARTESIAN_POINT('Ctrl Pts',(-125.150618242379,-105.622408185912,
87.2509529595681));
#104945=CARTESIAN_POINT('Ctrl Pts',(-125.271941443238,-105.113919683629,
87.2862763159288));
#104946=CARTESIAN_POINT('Ctrl Pts',(-125.325766778489,-104.598397822084,
87.3223664628627));
#104947=CARTESIAN_POINT('',(-125.086789079186,-105.715448912373,86.7364350255701));
#104948=CARTESIAN_POINT('',(-124.657589694081,-101.602522432151,20.6027551569359));
#104949=CARTESIAN_POINT('Ctrl Pts',(-125.086826044194,-105.715460327958,
86.7364340731459));
#104950=CARTESIAN_POINT('Ctrl Pts',(-125.082453480406,-105.674107067785,
86.0710655790072));
#104951=CARTESIAN_POINT('Ctrl Pts',(-125.078082490036,-105.63275305782,
85.4056971211159));
#104952=CARTESIAN_POINT('Ctrl Pts',(-125.073713077356,-105.591398293485,
84.7403286997528));
#104953=CARTESIAN_POINT('Ctrl Pts',(-125.056235426637,-105.425979236137,
82.0788550141619));
#104954=CARTESIAN_POINT('Ctrl Pts',(-125.038783016723,-105.260548110468,
79.4173819127502));
#104955=CARTESIAN_POINT('Ctrl Pts',(-125.021356138645,-105.095104610578,
76.7559094135186));
#104956=CARTESIAN_POINT('Ctrl Pts',(-124.951648626268,-104.433330610427,
66.1100194071217));
#104957=CARTESIAN_POINT('Ctrl Pts',(-124.882348937615,-103.771359132061,
55.4641389950539));
#104958=CARTESIAN_POINT('Ctrl Pts',(-124.813480840919,-103.109166801894,
44.8182695380305));
#104959=CARTESIAN_POINT('Ctrl Pts',(-124.761264102622,-102.607083467723,
36.7464248659781));
#104960=CARTESIAN_POINT('Ctrl Pts',(-124.709295598152,-102.104873086205,
28.6745864851909));
#104961=CARTESIAN_POINT('Ctrl Pts',(-124.657589694196,-101.602522431879,
20.6027551569516));
#104962=CARTESIAN_POINT('Ctrl Pts',(-124.657589694196,-101.602522431879,
20.6027551569516));
#104963=CARTESIAN_POINT('Ctrl Pts',(-124.653405859483,-101.56187422838,
19.9496148860796));
#104964=CARTESIAN_POINT('Ctrl Pts',(-124.685497693554,-101.441411996446,
19.3166478212074));
#104965=CARTESIAN_POINT('Ctrl Pts',(-124.769782280412,-101.145242335207,
18.395452757074));
#104966=CARTESIAN_POINT('Ctrl Pts',(-124.803878245555,-101.026196925856,
18.0916455851859));
#104967=CARTESIAN_POINT('Ctrl Pts',(-124.876446935765,-100.751926099534,
17.5048918962676));
#104968=CARTESIAN_POINT('Ctrl Pts',(-124.914944008178,-100.596687464634,
17.2211023299487));
#104969=CARTESIAN_POINT('Ctrl Pts',(-124.951849983683,-100.422442156171,
16.946880267488));
#104970=CARTESIAN_POINT('Ctrl Pts',(-121.845808825417,-109.393446378585,
86.5484379764982));
#104971=CARTESIAN_POINT('Ctrl Pts',(-122.010982816469,-109.318169663896,
86.5518038503482));
#104972=CARTESIAN_POINT('Ctrl Pts',(-122.172551116071,-109.235437848929,
86.5556003788372));
#104973=CARTESIAN_POINT('Ctrl Pts',(-122.329788344918,-109.145767711564,
86.5598025892976));
#104974=CARTESIAN_POINT('Ctrl Pts',(-122.486079378542,-109.056637175769,
86.5639795124168));
#104975=CARTESIAN_POINT('Ctrl Pts',(-122.638090734792,-108.960652022706,
86.5685572202034));
#104976=CARTESIAN_POINT('Ctrl Pts',(-122.785147405236,-108.858354456111,
86.5735085936456));
#104977=CARTESIAN_POINT('Ctrl Pts',(-122.835727618891,-108.823169158096,
86.5752116209603));
#104978=CARTESIAN_POINT('Ctrl Pts',(-122.885722049092,-108.787237361466,
86.5769588330057));
#104979=CARTESIAN_POINT('Ctrl Pts',(-122.935104446067,-108.75058193782,
86.5787490644049));
#104980=CARTESIAN_POINT('Ctrl Pts',(-123.012667669296,-108.693008531486,
86.5815609189555));
#104981=CARTESIAN_POINT('Ctrl Pts',(-123.088832934819,-108.633569362067,
86.5844830328874));
#104982=CARTESIAN_POINT('Ctrl Pts',(-123.163590132023,-108.572248131668,
86.587516399693));
#104983=CARTESIAN_POINT('Ctrl Pts',(-123.251429776233,-108.500195737219,
86.5910806031534));
#104984=CARTESIAN_POINT('Ctrl Pts',(-123.337323396766,-108.425547771642,
86.5947982125504));
#104985=CARTESIAN_POINT('Ctrl Pts',(-123.421257664306,-108.348286091408,
86.5986702430098));
#104986=CARTESIAN_POINT('Ctrl Pts',(-123.491878670265,-108.283279298116,
86.6019281100784));
#104987=CARTESIAN_POINT('Ctrl Pts',(-123.561050919132,-108.216469660876,
86.6052927394861));
#104988=CARTESIAN_POINT('Ctrl Pts',(-123.62850112876,-108.148124177645,
86.6087509555299));
#104989=CARTESIAN_POINT('Ctrl Pts',(-123.696046870124,-108.079681894675,
86.6122140695479));
#104990=CARTESIAN_POINT('Ctrl Pts',(-123.761865410667,-108.009699722546,
86.615771014749));
#104991=CARTESIAN_POINT('Ctrl Pts',(-123.825720596098,-107.938481223383,
86.6194059101864));
#104992=CARTESIAN_POINT('Ctrl Pts',(-123.838384635129,-107.924356859839,
86.6201267985119));
#104993=CARTESIAN_POINT('Ctrl Pts',(-123.850971578264,-107.91018397112,
86.62085074507));
#104994=CARTESIAN_POINT('Ctrl Pts',(-123.863479776174,-107.895965073413,
86.6215776147657));
#104995=CARTESIAN_POINT('Ctrl Pts',(-123.942973595444,-107.805599179573,
86.626197117002));
#104996=CARTESIAN_POINT('Ctrl Pts',(-124.019530260936,-107.713105322548,
86.6309490710135));
#104997=CARTESIAN_POINT('Ctrl Pts',(-124.093171617469,-107.618500169279,
86.6358321537087));
#104998=CARTESIAN_POINT('Ctrl Pts',(-124.138619134492,-107.560114915174,
86.6388457318711));
#104999=CARTESIAN_POINT('Ctrl Pts',(-124.182955601561,-107.50092477363,
86.6419093091991));
#105000=CARTESIAN_POINT('Ctrl Pts',(-124.226178756059,-107.440927096635,
86.6450230668038));
#105001=CARTESIAN_POINT('Ctrl Pts',(-124.296175871451,-107.343764722239,
86.650065596737));
#105002=CARTESIAN_POINT('Ctrl Pts',(-124.36325317111,-107.244489189756,
86.6552394000257));
#105003=CARTESIAN_POINT('Ctrl Pts',(-124.42741144847,-107.14309793048,86.6605445929391));
#105004=CARTESIAN_POINT('Ctrl Pts',(-124.483224154657,-107.054895428842,
86.6651596977319));
#105005=CARTESIAN_POINT('Ctrl Pts',(-124.536827306926,-106.965091182704,
86.6698742806055));
#105006=CARTESIAN_POINT('Ctrl Pts',(-124.588192870043,-106.873668915459,
86.674689559975));
#105007=CARTESIAN_POINT('Ctrl Pts',(-124.631716404698,-106.79620417108,
86.678769686149));
#105008=CARTESIAN_POINT('Ctrl Pts',(-124.673702585522,-106.717442121935,
86.6829290199384));
#105009=CARTESIAN_POINT('Ctrl Pts',(-124.713944000266,-106.637704708097,
86.6871509811027));
#105010=CARTESIAN_POINT('Ctrl Pts',(-124.754131234143,-106.558074652368,
86.6913672578366));
#105011=CARTESIAN_POINT('Ctrl Pts',(-124.792578208841,-106.477472194743,
86.6956459703575));
#105012=CARTESIAN_POINT('Ctrl Pts',(-124.82912431026,-106.396242210543,
86.6999687137422));
#105013=CARTESIAN_POINT('Ctrl Pts',(-124.842567147529,-106.366363197008,
86.7015587584697));
#105014=CARTESIAN_POINT('Ctrl Pts',(-124.855753257767,-106.336399489572,
86.7031547438934));
#105015=CARTESIAN_POINT('Ctrl Pts',(-124.868676285261,-106.306368935011,
86.704755699348));
#105016=CARTESIAN_POINT('Ctrl Pts',(-124.90157455065,-106.229919886656,
86.7088312658089));
#105017=CARTESIAN_POINT('Ctrl Pts',(-124.932822597902,-106.15291428874,
86.7129457488238));
#105018=CARTESIAN_POINT('Ctrl Pts',(-124.962425317208,-106.075353615862,
86.7170990486579));
#105019=CARTESIAN_POINT('Ctrl Pts',(-125.005170386044,-105.963359299835,
86.7230962371416));
#105020=CARTESIAN_POINT('Ctrl Pts',(-125.044485645911,-105.850212155426,
86.7291740386491));
#105021=CARTESIAN_POINT('Ctrl Pts',(-125.08039746806,-105.735918966758,
86.735331941021));
#105022=CARTESIAN_POINT('Ctrl Pts',(-125.082540135449,-105.729099700194,
86.7356993502974));
#105023=CARTESIAN_POINT('Ctrl Pts',(-125.084670672478,-105.722276348854,
86.7360670451336));
#105024=CARTESIAN_POINT('Ctrl Pts',(-125.086789079186,-105.715448912373,
86.7364350255701));
#105025=CARTESIAN_POINT('Ctrl Pts',(-121.435929644614,-108.538290305226,
87.6126353160255));
#105026=CARTESIAN_POINT('Ctrl Pts',(-121.857635334539,-109.461294550684,
87.5621340188453));
#105027=CARTESIAN_POINT('Ctrl Pts',(-121.845808824415,-109.393446379042,
86.54843797647));
#105028=CARTESIAN_POINT('Ctrl Pts',(-121.760280271984,-108.390434175764,
87.6187474362381));
#105029=CARTESIAN_POINT('Ctrl Pts',(-122.247529804281,-109.282892826718,
87.5695162284296));
#105030=CARTESIAN_POINT('Ctrl Pts',(-122.235031973713,-109.216061066899,
86.5563694674237));
#105031=CARTESIAN_POINT('Ctrl Pts',(-122.06651711061,-108.208902684618,
87.6267158385334));
#105032=CARTESIAN_POINT('Ctrl Pts',(-122.615550576377,-109.063916220453,
87.5791352871031));
#105033=CARTESIAN_POINT('Ctrl Pts',(-122.602519045493,-108.998273566097,
86.5666455660446));
#105034=CARTESIAN_POINT('Ctrl Pts',(-122.6318875219,-107.787812843899,87.6459314406448));
#105035=CARTESIAN_POINT('Ctrl Pts',(-123.294571107155,-108.556120091431,
87.6023215117398));
#105036=CARTESIAN_POINT('Ctrl Pts',(-123.28097006718,-108.493080312965,
86.5913307939964));
#105037=CARTESIAN_POINT('Ctrl Pts',(-122.894766731194,-107.544698080354,
87.6573461247639));
#105038=CARTESIAN_POINT('Ctrl Pts',(-123.61004230509,-108.263122779003,
87.6160850646792));
#105039=CARTESIAN_POINT('Ctrl Pts',(-123.596428835484,-108.201407817081,
86.6059544302991));
#105040=CARTESIAN_POINT('Ctrl Pts',(-123.358023901314,-107.014940469363,
87.682772136027));
#105041=CARTESIAN_POINT('Ctrl Pts',(-124.165442539222,-107.624924965826,
87.6467292714649));
#105042=CARTESIAN_POINT('Ctrl Pts',(-124.152345446501,-107.565839216329,
86.6384609875396));
#105043=CARTESIAN_POINT('Ctrl Pts',(-123.559766935816,-106.728412734906,
87.6967705416258));
#105044=CARTESIAN_POINT('Ctrl Pts',(-124.407038847656,-107.279968659594,
87.663588713799));
#105045=CARTESIAN_POINT('Ctrl Pts',(-124.394441378524,-107.222081239244,
86.6563282697697));
#105046=CARTESIAN_POINT('Ctrl Pts',(-123.902909985932,-106.111645113969,
87.7273627513704));
#105047=CARTESIAN_POINT('Ctrl Pts',(-124.817317290903,-106.537790001898,
87.7004147318437));
#105048=CARTESIAN_POINT('Ctrl Pts',(-124.806222201547,-106.482120875148,
86.6953217289119));
#105049=CARTESIAN_POINT('Ctrl Pts',(-124.042614141342,-105.781594555839,
87.7439551910316));
#105050=CARTESIAN_POINT('Ctrl Pts',(-124.984026641765,-106.140887120661,
87.7203745199975));
#105051=CARTESIAN_POINT('Ctrl Pts',(-124.973872056372,-106.086145597422,
86.7164452418502));
#105052=CARTESIAN_POINT('Ctrl Pts',(-124.144108989746,-105.448663277654,
87.760891422653));
#105053=CARTESIAN_POINT('Ctrl Pts',(-125.1048037656,-105.740508555418,87.7407482538538));
#105054=CARTESIAN_POINT('Ctrl Pts',(-125.095670747057,-105.686713653398,
86.7379837938515));
#105055=CARTESIAN_POINT('',(-123.7974843384,-106.297126101148,87.7181739966736));
#105056=CARTESIAN_POINT('Ctrl Pts',(-123.797484338396,-106.29712610111,
87.7181739959392));
#105057=CARTESIAN_POINT('Ctrl Pts',(-123.775998958583,-106.338459853019,
87.7161161812831));
#105058=CARTESIAN_POINT('Ctrl Pts',(-123.7539545673,-106.379445563105,87.7140794278908));
#105059=CARTESIAN_POINT('Ctrl Pts',(-123.65227726743,-106.562183096666,
87.7050155380944));
#105060=CARTESIAN_POINT('Ctrl Pts',(-123.566873013386,-106.699534936394,
87.6982481220808));
#105061=CARTESIAN_POINT('Ctrl Pts',(-123.383019759138,-106.965504704347,
87.6852368489185));
#105062=CARTESIAN_POINT('Ctrl Pts',(-123.284519107107,-107.09408483209,
87.6789952334411));
#105063=CARTESIAN_POINT('Ctrl Pts',(-123.16204285544,-107.238823516699,
87.6720277618469));
#105064=CARTESIAN_POINT('Ctrl Pts',(-123.144336591623,-107.259408517444,
87.6710382859239));
#105065=CARTESIAN_POINT('Ctrl Pts',(-123.025823657336,-107.394961689678,
87.6645322122747));
#105066=CARTESIAN_POINT('Ctrl Pts',(-122.919233239127,-107.506031550824,
87.6592491052383));
#105067=CARTESIAN_POINT('Ctrl Pts',(-122.726589829498,-107.689159454116,
87.650623799985));
#105068=CARTESIAN_POINT('Ctrl Pts',(-122.643268255608,-107.763213260631,
87.6471632281586));
#105069=CARTESIAN_POINT('Ctrl Pts',(-122.489604432567,-107.890914299673,
87.6412460623932));
#105070=CARTESIAN_POINT('Ctrl Pts',(-122.420040264956,-107.945661177644,
87.6387279109387));
#105071=CARTESIAN_POINT('Ctrl Pts',(-122.287906977114,-108.04403192227,
87.6342392462134));
#105072=CARTESIAN_POINT('Ctrl Pts',(-122.22547549466,-108.08832957161,87.6322327269263));
#105073=CARTESIAN_POINT('Ctrl Pts',(-122.068463426063,-108.194425620978,
87.6274647370713));
#105074=CARTESIAN_POINT('Ctrl Pts',(-121.972540404705,-108.254627164211,
87.6247937297587));
#105075=CARTESIAN_POINT('Ctrl Pts',(-121.777018229867,-108.368243503926,
87.6198259491024));
#105076=CARTESIAN_POINT('Ctrl Pts',(-121.67744434874,-108.421695724852,
87.6175270868514));
#105077=CARTESIAN_POINT('Ctrl Pts',(-121.529745647026,-108.494641255846,
87.6144494656292));
#105078=CARTESIAN_POINT('Ctrl Pts',(-121.4830028981,-108.51683183261,87.6135223726843));
#105079=CARTESIAN_POINT('Ctrl Pts',(-121.435929644614,-108.538290305226,
87.6126353160255));
#105080=CARTESIAN_POINT('Ctrl Pts',(-123.7974843384,-106.297126101148,87.7181739966736));
#105081=CARTESIAN_POINT('Ctrl Pts',(-123.843494107191,-106.275790062324,
87.7190600034935));
#105082=CARTESIAN_POINT('Ctrl Pts',(-123.889361361032,-106.254721556096,
87.7184861973832));
#105083=CARTESIAN_POINT('Ctrl Pts',(-123.979585011698,-106.213661460118,
87.7141806933198));
#105084=CARTESIAN_POINT('Ctrl Pts',(-124.023949152265,-106.193656107688,
87.7105344123575));
#105085=CARTESIAN_POINT('Ctrl Pts',(-124.110712529834,-106.154881607669,
87.7000417351011));
#105086=CARTESIAN_POINT('Ctrl Pts',(-124.153123440482,-106.136094182222,
87.6933200600333));
#105087=CARTESIAN_POINT('Ctrl Pts',(-124.206563377277,-106.112624496616,
87.6825686310636));
#105088=CARTESIAN_POINT('Ctrl Pts',(-124.217770882719,-106.107713800593,
87.6801856445045));
#105089=CARTESIAN_POINT('Ctrl Pts',(-124.250461134923,-106.093423204133,
87.6728470383271));
#105090=CARTESIAN_POINT('Ctrl Pts',(-124.271984727351,-106.084053575399,
87.6675248643059));
#105091=CARTESIAN_POINT('Ctrl Pts',(-124.334292900053,-106.057043925584,
87.6505714323907));
#105092=CARTESIAN_POINT('Ctrl Pts',(-124.374748261646,-106.039639451955,
87.6376573305662));
#105093=CARTESIAN_POINT('Ctrl Pts',(-124.447791283227,-106.008402216412,
87.6103470891543));
#105094=CARTESIAN_POINT('Ctrl Pts',(-124.480555332186,-105.994461742722,
87.5965689306352));
#105095=CARTESIAN_POINT('Ctrl Pts',(-124.547131060286,-105.966234636229,
87.5650970193097));
#105096=CARTESIAN_POINT('Ctrl Pts',(-124.580950408823,-105.951951793745,
87.5471181057048));
#105097=CARTESIAN_POINT('Ctrl Pts',(-124.622635867317,-105.934369867521,
87.5222197835308));
#105098=CARTESIAN_POINT('Ctrl Pts',(-124.631418700981,-105.930666803242,
87.516812508144));
#105099=CARTESIAN_POINT('Ctrl Pts',(-124.662861107067,-105.917411749525,
87.4968556608002));
#105100=CARTESIAN_POINT('Ctrl Pts',(-124.685139913398,-105.908018967488,
87.4815738542699));
#105101=CARTESIAN_POINT('Ctrl Pts',(-124.739890963299,-105.884896755708,
87.4408315559438));
#105102=CARTESIAN_POINT('Ctrl Pts',(-124.771801644981,-105.871376505509,
87.4140262120679));
#105103=CARTESIAN_POINT('Ctrl Pts',(-124.832710772497,-105.845370361445,
87.3559827864055));
#105104=CARTESIAN_POINT('Ctrl Pts',(-124.861676029474,-105.832896469744,
87.3247021434309));
#105105=CARTESIAN_POINT('Ctrl Pts',(-124.9147475177,-105.809684890488,87.2590366647186));
#105106=CARTESIAN_POINT('Ctrl Pts',(-124.938957824381,-105.79891130974,
87.2247505745981));
#105107=CARTESIAN_POINT('Ctrl Pts',(-124.970149693262,-105.784634370373,
87.1732229193687));
#105108=CARTESIAN_POINT('Ctrl Pts',(-124.979099254097,-105.780478627694,
87.1573760398271));
#105109=CARTESIAN_POINT('Ctrl Pts',(-125.004782606101,-105.768340866427,
87.108371747945));
#105110=CARTESIAN_POINT('Ctrl Pts',(-125.020111039745,-105.760790825193,
87.074002233581));
#105111=CARTESIAN_POINT('Ctrl Pts',(-125.044689987792,-105.747970797869,
87.0077428337072));
#105112=CARTESIAN_POINT('Ctrl Pts',(-125.054457245035,-105.742534444675,
86.9760724964922));
#105113=CARTESIAN_POINT('Ctrl Pts',(-125.072266584418,-105.731626746355,
86.9034163719736));
#105114=CARTESIAN_POINT('Ctrl Pts',(-125.079287192147,-105.726475434369,
86.8620309418996));
#105115=CARTESIAN_POINT('Ctrl Pts',(-125.085756086981,-105.719603223052,
86.7924151498892));
#105116=CARTESIAN_POINT('Ctrl Pts',(-125.086978853903,-105.717311501534,
86.7645539811754));
#105117=CARTESIAN_POINT('Ctrl Pts',(-125.086826044194,-105.71546032796,
86.7364340731665));
#105118=CARTESIAN_POINT('Origin',(-79.9525687171903,-109.507127759968,87.7712));
#105119=CARTESIAN_POINT('',(-107.090338331408,-106.937906491621,87.7689019557564));
#105120=CARTESIAN_POINT('',(-124.297652463845,-106.248965388426,87.7181739966728));
#105121=CARTESIAN_POINT('Origin',(-107.145153213583,-108.0340470355,86.7097932207575));
#105122=CARTESIAN_POINT('',(-106.57828484877,-116.370670138841,86.2789907984394));
#105123=CARTESIAN_POINT('Origin',(-107.1270415131,-107.833095825355,86.7219016262638));
#105124=CARTESIAN_POINT('Origin',(-106.124821509541,-107.197456977603,91.1958693040776));
#105125=CARTESIAN_POINT('Origin',(-105.265122624701,-98.2816242697343,20.4953630198295));
#105126=CARTESIAN_POINT('Ctrl Pts',(-124.657779182154,-101.604273713317,
20.6311396081525));
#105127=CARTESIAN_POINT('Ctrl Pts',(-124.88998296211,-101.056401329994,
20.6600455862188));
#105128=CARTESIAN_POINT('Ctrl Pts',(-125.482975212217,-100.999197749933,
20.6580423913383));
#105129=CARTESIAN_POINT('Ctrl Pts',(-124.652384039501,-101.564770548955,
19.957544625536));
#105130=CARTESIAN_POINT('Ctrl Pts',(-124.885485931836,-101.022155325175,
20.0518449159824));
#105131=CARTESIAN_POINT('Ctrl Pts',(-125.477510155387,-100.966557012923,
20.0806074945831));
#105132=CARTESIAN_POINT('Ctrl Pts',(-124.685676315793,-101.440733986182,
19.3085274088374));
#105133=CARTESIAN_POINT('Ctrl Pts',(-124.914011474921,-100.891617040394,
19.4592439683934));
#105134=CARTESIAN_POINT('Ctrl Pts',(-125.518457071264,-100.848450225982,
19.525093134072));
#105135=CARTESIAN_POINT('Ctrl Pts',(-124.772096633211,-101.137116614739,
18.3731025671243));
#105136=CARTESIAN_POINT('Ctrl Pts',(-124.980417685862,-100.57731043124,
18.6331186717015));
#105137=CARTESIAN_POINT('Ctrl Pts',(-125.624240575083,-100.552667578936,
18.7256831759163));
#105138=CARTESIAN_POINT('Ctrl Pts',(-124.806365278783,-101.017163066056,
18.0704213470409));
#105139=CARTESIAN_POINT('Ctrl Pts',(-125.006296679906,-100.451502068495,
18.3657097198357));
#105140=CARTESIAN_POINT('Ctrl Pts',(-125.666160825509,-100.435131312246,
18.467230184024));
#105141=CARTESIAN_POINT('Ctrl Pts',(-124.879177775625,-100.741187251337,
17.4837843724918));
#105142=CARTESIAN_POINT('Ctrl Pts',(-125.057594850556,-100.165290703066,
17.8541024350892));
#105143=CARTESIAN_POINT('Ctrl Pts',(-125.75555028665,-100.16370392667,17.96675100514));
#105144=CARTESIAN_POINT('Ctrl Pts',(-124.918030673265,-100.583538190038,
17.1982201382044));
#105145=CARTESIAN_POINT('Ctrl Pts',(-125.083215787069,-100.002008424057,
17.6080029058704));
#105146=CARTESIAN_POINT('Ctrl Pts',(-125.80340672484,-100.008192902842,
17.7233571028331));
#105147=CARTESIAN_POINT('Ctrl Pts',(-124.954912348838,-100.407914263183,
16.9240252498874));
#105148=CARTESIAN_POINT('Ctrl Pts',(-125.104026655055,-99.825622117861,
17.3784998351411));
#105149=CARTESIAN_POINT('Ctrl Pts',(-125.849247158119,-99.834615719789,
17.4899077963308));
#105150=CARTESIAN_POINT('',(-125.482757701946,-100.997772275264,20.6337087627909));
#105151=CARTESIAN_POINT('Origin',(-125.578424682818,-101.991311859071,20.572660223256));
#105152=CARTESIAN_POINT('',(-125.845413646567,-99.8490082283227,17.5093413790269));
#105153=CARTESIAN_POINT('Ctrl Pts',(-125.845413646567,-99.8490082283227,
17.5093413790269));
#105154=CARTESIAN_POINT('Ctrl Pts',(-125.826499074648,-99.920048857817,
17.6056675397001));
#105155=CARTESIAN_POINT('Ctrl Pts',(-125.807262973545,-99.9880127242512,
17.70368875424));
#105156=CARTESIAN_POINT('Ctrl Pts',(-125.768734539064,-100.118045225378,
17.9034221805089));
#105157=CARTESIAN_POINT('Ctrl Pts',(-125.749442216936,-100.180098933496,
18.0051435372916));
#105158=CARTESIAN_POINT('Ctrl Pts',(-125.723776591244,-100.259900680688,
18.1451072561387));
#105159=CARTESIAN_POINT('Ctrl Pts',(-125.717129948266,-100.280309857135,
18.1817863136777));
#105160=CARTESIAN_POINT('Ctrl Pts',(-125.694149312223,-100.350115350498,
18.3103936404203));
#105161=CARTESIAN_POINT('Ctrl Pts',(-125.678054026878,-100.397683815746,
18.4037384279442));
#105162=CARTESIAN_POINT('Ctrl Pts',(-125.646963150739,-100.4878826667,18.5929776838875));
#105163=CARTESIAN_POINT('Ctrl Pts',(-125.631965940987,-100.530520077454,
18.6888678004618));
#105164=CARTESIAN_POINT('Ctrl Pts',(-125.607991703809,-100.598049486598,
18.8523697546068));
#105165=CARTESIAN_POINT('Ctrl Pts',(-125.598599263101,-100.624320796945,
18.9194421460005));
#105166=CARTESIAN_POINT('Ctrl Pts',(-125.57402920903,-100.693024343184,
19.1048405151098));
#105167=CARTESIAN_POINT('Ctrl Pts',(-125.559831295542,-100.732787580035,
19.2238176530278));
#105168=CARTESIAN_POINT('Ctrl Pts',(-125.534690297273,-100.804445245447,
19.4637954816995));
#105169=CARTESIAN_POINT('Ctrl Pts',(-125.523745868489,-100.83634313238,
19.5847959158191));
#105170=CARTESIAN_POINT('Ctrl Pts',(-125.5055198004,-100.89209830236,19.8283353464288));
#105171=CARTESIAN_POINT('Ctrl Pts',(-125.498220663568,-100.915993928614,
19.950864652663));
#105172=CARTESIAN_POINT('Ctrl Pts',(-125.487629176562,-100.95554817258,
20.1965518240814));
#105173=CARTESIAN_POINT('Ctrl Pts',(-125.484287709801,-100.971306356023,
20.319683120107));
#105174=CARTESIAN_POINT('Ctrl Pts',(-125.482398109282,-100.988994883158,
20.5068925722713));
#105175=CARTESIAN_POINT('Ctrl Pts',(-125.482298973522,-100.993911592226,
20.5701588955505));
#105176=CARTESIAN_POINT('Ctrl Pts',(-125.482757701946,-100.997772275264,
20.6337087627909));
#105177=CARTESIAN_POINT('Origin',(-125.92336966889,-100.658612474936,16.9275649421981));
#105178=CARTESIAN_POINT('Ctrl Pts',(-104.464704162669,-102.984781772057,
20.2439833000846));
#105179=CARTESIAN_POINT('Ctrl Pts',(-105.504958671751,-102.884521029196,
20.2439924204053));
#105180=CARTESIAN_POINT('Ctrl Pts',(-105.558491198141,-103.919899825233,
20.1124375743814));
#105181=CARTESIAN_POINT('Ctrl Pts',(-104.453129365508,-102.864605885392,
19.2934438611321));
#105182=CARTESIAN_POINT('Ctrl Pts',(-105.493474115007,-102.765277097786,
19.300829885725));
#105183=CARTESIAN_POINT('Ctrl Pts',(-105.544987807119,-103.779694728827,
19.0034761224554));
#105184=CARTESIAN_POINT('Ctrl Pts',(-104.431370885157,-102.513990942736,
18.3763088640165));
#105185=CARTESIAN_POINT('Ctrl Pts',(-105.47034932753,-102.420334171228,
18.3915976210567));
#105186=CARTESIAN_POINT('Ctrl Pts',(-105.517620911724,-103.370834903237,
17.9334850358382));
#105187=CARTESIAN_POINT('Ctrl Pts',(-104.401695602808,-101.96946516819,
17.5881295277764));
#105188=CARTESIAN_POINT('Ctrl Pts',(-105.437754964884,-101.881661060401,
17.6055134482011));
#105189=CARTESIAN_POINT('Ctrl Pts',(-105.479241756266,-102.735917667086,
17.0139432834187));
#105190=CARTESIAN_POINT('',(-104.40179827727,-101.969673527855,17.5884438102477));
#105191=CARTESIAN_POINT('Origin',(-104.480642833255,-102.788505549359,17.0198511119556));
#105192=CARTESIAN_POINT('Ctrl Pts',(-104.464790602103,-102.984725304014,
20.2436061242208));
#105193=CARTESIAN_POINT('Ctrl Pts',(-104.463244400306,-102.96866738439,
20.1166604785196));
#105194=CARTESIAN_POINT('Ctrl Pts',(-104.461523674278,-102.948478914502,
19.9897369995332));
#105195=CARTESIAN_POINT('Ctrl Pts',(-104.457722155548,-102.899833058047,
19.7368984746299));
#105196=CARTESIAN_POINT('Ctrl Pts',(-104.455641791682,-102.871385495318,
19.6109828571432));
#105197=CARTESIAN_POINT('Ctrl Pts',(-104.451118038895,-102.806303675927,
19.36091283866));
#105198=CARTESIAN_POINT('Ctrl Pts',(-104.448674930259,-102.769675660829,
19.2367576256975));
#105199=CARTESIAN_POINT('Ctrl Pts',(-104.443432040228,-102.688403882027,
18.9909468799625));
#105200=CARTESIAN_POINT('Ctrl Pts',(-104.440632391293,-102.643762954817,
18.8692909473564));
#105201=CARTESIAN_POINT('Ctrl Pts',(-104.434690431481,-102.546700342215,
18.6291362556635));
#105202=CARTESIAN_POINT('Ctrl Pts',(-104.43154795603,-102.494274708995,
18.5106396224434));
#105203=CARTESIAN_POINT('Ctrl Pts',(-104.4249456375,-102.382001718164,18.2775463208789));
#105204=CARTESIAN_POINT('Ctrl Pts',(-104.421485683369,-102.322151469836,
18.1629517031254));
#105205=CARTESIAN_POINT('Ctrl Pts',(-104.414278276925,-102.195407158769,
17.9382194516942));
#105206=CARTESIAN_POINT('Ctrl Pts',(-104.41053042859,-102.128502961076,
17.8280890992909));
#105207=CARTESIAN_POINT('Ctrl Pts',(-104.405060921869,-102.029357090692,
17.676081150807));
#105208=CARTESIAN_POINT('Ctrl Pts',(-104.403439053321,-101.999780059499,
17.6320278353329));
#105209=CARTESIAN_POINT('Ctrl Pts',(-104.40179827727,-101.969673527855,
17.5884438102477));
#105210=CARTESIAN_POINT('Ctrl Pts',(-106.348131292939,-100.178735817456,
15.875437131539));
#105211=CARTESIAN_POINT('Ctrl Pts',(-106.326058886476,-99.9495051118299,
15.863312121052));
#105212=CARTESIAN_POINT('Ctrl Pts',(-106.306724527725,-99.7487101189032,
15.7515602673972));
#105213=CARTESIAN_POINT('Ctrl Pts',(-106.261912035307,-100.190802782817,
15.875634449084));
#105214=CARTESIAN_POINT('Ctrl Pts',(-106.198624465995,-99.9635149027519,
15.8642712058062));
#105215=CARTESIAN_POINT('Ctrl Pts',(-106.133776751936,-99.7653631342641,
15.751560288706));
#105216=CARTESIAN_POINT('Ctrl Pts',(-106.18078976451,-100.250668642873,
15.8901292084344));
#105217=CARTESIAN_POINT('Ctrl Pts',(-106.076988506236,-100.019800301151,
15.8906424262682));
#105218=CARTESIAN_POINT('Ctrl Pts',(-105.968041890859,-99.8222775552087,
15.773878128429));
#105219=CARTESIAN_POINT('Ctrl Pts',(-106.0410752895,-100.415344061738,15.935519145001));
#105220=CARTESIAN_POINT('Ctrl Pts',(-105.870416665092,-100.168677702158,
15.9716595586939));
#105221=CARTESIAN_POINT('Ctrl Pts',(-105.678296402351,-99.9725918778788,
15.8445187183621));
#105222=CARTESIAN_POINT('Ctrl Pts',(-105.980017659682,-100.520013137295,
15.9664294999405));
#105223=CARTESIAN_POINT('Ctrl Pts',(-105.781242535711,-100.262083349608,
16.0269387831873));
#105224=CARTESIAN_POINT('Ctrl Pts',(-105.54949012256,-100.066036739796,
15.8928796283257));
#105225=CARTESIAN_POINT('Ctrl Pts',(-105.872379495566,-100.740857522293,
16.036644201312));
#105226=CARTESIAN_POINT('Ctrl Pts',(-105.628890033592,-100.454638687952,
16.1509372201233));
#105227=CARTESIAN_POINT('Ctrl Pts',(-105.319987061338,-100.261444237387,
16.0034203576374));
#105228=CARTESIAN_POINT('Ctrl Pts',(-105.825198131242,-100.858243598144,
16.0762361335187));
#105229=CARTESIAN_POINT('Ctrl Pts',(-105.564747663944,-100.555653459658,
16.220835191786));
#105230=CARTESIAN_POINT('Ctrl Pts',(-105.218010885062,-100.364483322407,
16.0660395980225));
#105231=CARTESIAN_POINT('Ctrl Pts',(-105.739530223769,-101.099702550602,
16.1634094249424));
#105232=CARTESIAN_POINT('Ctrl Pts',(-105.454905206215,-100.75845429742,
16.3723053276569));
#105233=CARTESIAN_POINT('Ctrl Pts',(-105.030949614548,-100.57535143928,
16.2046345091823));
#105234=CARTESIAN_POINT('Ctrl Pts',(-105.701404267517,-101.22334198539,
16.2108625022149));
#105235=CARTESIAN_POINT('Ctrl Pts',(-105.410012906626,-100.860265391011,
16.4542298087702));
#105236=CARTESIAN_POINT('Ctrl Pts',(-104.946612906107,-100.682785735796,
16.2804091961995));
#105237=CARTESIAN_POINT('Ctrl Pts',(-105.600482696861,-101.590869682882,
16.3616679647225));
#105238=CARTESIAN_POINT('Ctrl Pts',(-105.302712686265,-101.15858043574,
16.7126435309436));
#105239=CARTESIAN_POINT('Ctrl Pts',(-104.720659224624,-101.00080824306,
16.5223129176651));
#105240=CARTESIAN_POINT('Ctrl Pts',(-105.549374620211,-101.835198850442,
16.4747580888155));
#105241=CARTESIAN_POINT('Ctrl Pts',(-105.272190296631,-101.34282457235,
16.9001992320346));
#105242=CARTESIAN_POINT('Ctrl Pts',(-104.602313748003,-101.210495836067,
16.7050647443798));
#105243=CARTESIAN_POINT('Ctrl Pts',(-105.482465865468,-102.309938354427,
16.7292778637629));
#105244=CARTESIAN_POINT('Ctrl Pts',(-105.291484418836,-101.663585574392,
17.2772857375189));
#105245=CARTESIAN_POINT('Ctrl Pts',(-104.436934129628,-101.614023453517,
17.1196248246107));
#105246=CARTESIAN_POINT('Ctrl Pts',(-105.46772635412,-102.531861348212,
16.8660144593265));
#105247=CARTESIAN_POINT('Ctrl Pts',(-105.348251591535,-101.790442077264,
17.4598102619259));
#105248=CARTESIAN_POINT('Ctrl Pts',(-104.392589643083,-101.800704320492,
17.3438338306817));
#105249=CARTESIAN_POINT('Ctrl Pts',(-105.479256984703,-102.736169593116,
17.0143081694434));
#105250=CARTESIAN_POINT('Ctrl Pts',(-105.437771664298,-101.881952438345,
17.6057708436221));
#105251=CARTESIAN_POINT('Ctrl Pts',(-104.40179827727,-101.969673527855,
17.5884438102477));
#105252=CARTESIAN_POINT('',(-106.306724527725,-99.7487101189031,15.7515602673972));
#105253=CARTESIAN_POINT('Origin',(-106.353170672352,-100.231071773699,14.8768203119634));
#105254=CARTESIAN_POINT('Ctrl Pts',(-104.40179827727,-101.969673527855,
17.5884438102477));
#105255=CARTESIAN_POINT('Ctrl Pts',(-104.399076856909,-101.919738191961,
17.5161544169128));
#105256=CARTESIAN_POINT('Ctrl Pts',(-104.401038805425,-101.868448780509,
17.4459227180865));
#105257=CARTESIAN_POINT('Ctrl Pts',(-104.407209379754,-101.815853210309,
17.3775574205387));
#105258=CARTESIAN_POINT('Ctrl Pts',(-104.413585161861,-101.761508529,17.3069185759792));
#105259=CARTESIAN_POINT('Ctrl Pts',(-104.424454489766,-101.705769346156,
17.2382724031476));
#105260=CARTESIAN_POINT('Ctrl Pts',(-104.439345389916,-101.648673502291,
17.1714263481061));
#105261=CARTESIAN_POINT('Ctrl Pts',(-104.455068206295,-101.588387860719,
17.1008457761769));
#105262=CARTESIAN_POINT('Ctrl Pts',(-104.475274779257,-101.526589764643,
17.0322720957562));
#105263=CARTESIAN_POINT('Ctrl Pts',(-104.499461606331,-101.463307183882,
16.9654982957536));
#105264=CARTESIAN_POINT('Ctrl Pts',(-104.505923671774,-101.446399791398,
16.9476581439967));
#105265=CARTESIAN_POINT('Ctrl Pts',(-104.512670112767,-101.429386346018,
16.9299465724091));
#105266=CARTESIAN_POINT('Ctrl Pts',(-104.519691864075,-101.412267192572,
16.9123598489361));
#105267=CARTESIAN_POINT('Ctrl Pts',(-104.523884377912,-101.402045769945,
16.9018592518235));
#105268=CARTESIAN_POINT('Ctrl Pts',(-104.528168140466,-101.391805036359,
16.8914226697077));
#105269=CARTESIAN_POINT('Ctrl Pts',(-104.532542798407,-101.381545429822,
16.8810493690749));
#105270=CARTESIAN_POINT('Ctrl Pts',(-104.562367993158,-101.311598300894,
16.81032710559));
#105271=CARTESIAN_POINT('Ctrl Pts',(-104.596185595815,-101.241230307208,
16.7429996034287));
#105272=CARTESIAN_POINT('Ctrl Pts',(-104.633744458694,-101.170636846294,
16.67877610043));
#105273=CARTESIAN_POINT('Ctrl Pts',(-104.672985231813,-101.096882164414,
16.6116766273126));
#105274=CARTESIAN_POINT('Ctrl Pts',(-104.716309870559,-101.02288129886,
16.5479655549394));
#105275=CARTESIAN_POINT('Ctrl Pts',(-104.763472266148,-100.948836154766,
16.4873474178808));
#105276=CARTESIAN_POINT('Ctrl Pts',(-104.797450661656,-100.895489941963,
16.4436747627885));
#105277=CARTESIAN_POINT('Ctrl Pts',(-104.83342193369,-100.842120289345,
16.401608281898));
#105278=CARTESIAN_POINT('Ctrl Pts',(-104.871305881354,-100.788796859955,
16.3610475816469));
#105279=CARTESIAN_POINT('Ctrl Pts',(-104.882777425514,-100.772650124655,
16.3487654966795));
#105280=CARTESIAN_POINT('Ctrl Pts',(-104.894446366367,-100.756488004986,
16.3366096921063));
#105281=CARTESIAN_POINT('Ctrl Pts',(-104.906312595494,-100.740322058786,
16.3245846088456));
#105282=CARTESIAN_POINT('Ctrl Pts',(-104.944329092625,-100.688530319325,
16.2860591819075));
#105283=CARTESIAN_POINT('Ctrl Pts',(-104.984414492062,-100.636623455969,
16.248819477102));
#105284=CARTESIAN_POINT('Ctrl Pts',(-105.026480845458,-100.585100336129,
16.2131049788017));
#105285=CARTESIAN_POINT('Ctrl Pts',(-105.058057014667,-100.546425656275,
16.18629668784));
#105286=CARTESIAN_POINT('Ctrl Pts',(-105.090748556941,-100.507967193902,
16.160347318288));
#105287=CARTESIAN_POINT('Ctrl Pts',(-105.124504020888,-100.469928826034,
16.1353469230302));
#105288=CARTESIAN_POINT('Ctrl Pts',(-105.138936450445,-100.453665205259,
16.1246577959596));
#105289=CARTESIAN_POINT('Ctrl Pts',(-105.15354543402,-100.437487670369,
16.114146792881));
#105290=CARTESIAN_POINT('Ctrl Pts',(-105.168341551813,-100.421409753456,
16.1038168397052));
#105291=CARTESIAN_POINT('Ctrl Pts',(-105.209297920579,-100.376905302808,
16.0752230303344));
#105292=CARTESIAN_POINT('Ctrl Pts',(-105.251690344183,-100.333101207732,
16.0479722393381));
#105293=CARTESIAN_POINT('Ctrl Pts',(-105.295793243896,-100.290257628873,
16.0221175273458));
#105294=CARTESIAN_POINT('Ctrl Pts',(-105.303111527408,-100.283148312732,
16.0178272853499));
#105295=CARTESIAN_POINT('Ctrl Pts',(-105.310476801729,-100.276065410523,
16.0135754536401));
#105296=CARTESIAN_POINT('Ctrl Pts',(-105.317890190299,-100.26901006837,
16.009362237536));
#105297=CARTESIAN_POINT('Ctrl Pts',(-105.355553312455,-100.233165972132,
15.9879573332468));
#105298=CARTESIAN_POINT('Ctrl Pts',(-105.394484279067,-100.198016189486,
15.967539713422));
#105299=CARTESIAN_POINT('Ctrl Pts',(-105.43474774502,-100.163747028118,
15.9481547261078));
#105300=CARTESIAN_POINT('Ctrl Pts',(-105.450170075811,-100.150620727885,
15.940729590699));
#105301=CARTESIAN_POINT('Ctrl Pts',(-105.465810590551,-100.13760407423,
15.9334478823718));
#105302=CARTESIAN_POINT('Ctrl Pts',(-105.481665430578,-100.124733586418,
15.9263246578682));
#105303=CARTESIAN_POINT('Ctrl Pts',(-105.524387927612,-100.090052733352,
15.9071303968593));
#105304=CARTESIAN_POINT('Ctrl Pts',(-105.56872876149,-100.056358289048,
15.8890429264949));
#105305=CARTESIAN_POINT('Ctrl Pts',(-105.614696101508,-100.024261149318,
15.8723073267186));
#105306=CARTESIAN_POINT('Ctrl Pts',(-105.630324268338,-100.013348630685,
15.8666174881243));
#105307=CARTESIAN_POINT('Ctrl Pts',(-105.646140405985,-100.002620343248,
15.8610837313119));
#105308=CARTESIAN_POINT('Ctrl Pts',(-105.662144727959,-99.9920990360843,
15.8557151199999));
#105309=CARTESIAN_POINT('Ctrl Pts',(-105.693683754078,-99.9713651504507,
15.8451354295467));
#105310=CARTESIAN_POINT('Ctrl Pts',(-105.725954071873,-99.9514378918393,
15.8351987710049));
#105311=CARTESIAN_POINT('Ctrl Pts',(-105.75896059425,-99.932500819507,15.8259809420815));
#105312=CARTESIAN_POINT('Ctrl Pts',(-105.775463855438,-99.9230322833409,
15.8213720276198));
#105313=CARTESIAN_POINT('Ctrl Pts',(-105.79215213858,-99.9138126009994,
15.816943637063));
#105314=CARTESIAN_POINT('Ctrl Pts',(-105.809021521876,-99.9048589491438,
15.8127017130016));
#105315=CARTESIAN_POINT('Ctrl Pts',(-105.813724306551,-99.9023628829871,
15.8115191650022));
#105316=CARTESIAN_POINT('Ctrl Pts',(-105.818440481913,-99.8998878557936,
15.8103512822896));
#105317=CARTESIAN_POINT('Ctrl Pts',(-105.823169146605,-99.8974347165437,
15.8091984233955));
#105318=CARTESIAN_POINT('Ctrl Pts',(-105.83470117165,-99.8914521262968,
15.8063868902238));
#105319=CARTESIAN_POINT('Ctrl Pts',(-105.846337926068,-99.8855995318789,
15.8036645329115));
#105320=CARTESIAN_POINT('Ctrl Pts',(-105.858057352089,-99.8798923303381,
15.8010375503843));
#105321=CARTESIAN_POINT('Ctrl Pts',(-105.868703109841,-99.8747079906841,
15.7986512373045));
#105322=CARTESIAN_POINT('Ctrl Pts',(-105.879424473118,-99.8696398440658,
15.7963418574542));
#105323=CARTESIAN_POINT('Ctrl Pts',(-105.890221724176,-99.8646914799699,
15.7941104701401));
#105324=CARTESIAN_POINT('Ctrl Pts',(-105.931965478212,-99.8455603796005,
15.7854835999581));
#105325=CARTESIAN_POINT('Ctrl Pts',(-105.974821485425,-99.8282268466267,
15.7780249623175));
#105326=CARTESIAN_POINT('Ctrl Pts',(-106.018611350151,-99.8130206957642,
15.7718592561081));
#105327=CARTESIAN_POINT('Ctrl Pts',(-106.060888037921,-99.7983399997581,
15.7659066084367));
#105328=CARTESIAN_POINT('Ctrl Pts',(-106.104033765409,-99.7856420847975,
15.7611591606789));
#105329=CARTESIAN_POINT('Ctrl Pts',(-106.147915216254,-99.7752561894327,
15.757752197928));
#105330=CARTESIAN_POINT('Ctrl Pts',(-106.1917966671,-99.764870294068,15.754345235177));
#105331=CARTESIAN_POINT('Ctrl Pts',(-106.236413531636,-99.7567967713029,
15.7522790823781));
#105332=CARTESIAN_POINT('Ctrl Pts',(-106.28161526882,-99.7514144750868,
15.751716671833));
#105333=CARTESIAN_POINT('Ctrl Pts',(-106.28996533769,-99.7504202092272,
15.7516127783308));
#105334=CARTESIAN_POINT('Ctrl Pts',(-106.298335395536,-99.7495179023313,
15.7515602684308));
#105335=CARTESIAN_POINT('Ctrl Pts',(-106.306724527725,-99.7487101189032,
15.7515602673972));
#105336=CARTESIAN_POINT('Origin',(-79.3101179635887,-102.835021579381,14.8768203119634));
#105337=CARTESIAN_POINT('',(-124.052852564772,-98.0399523410242,15.7515602673972));
#105338=CARTESIAN_POINT('Origin',(-124.0992987094,-98.5223139958196,14.8768203119634));
#105339=CARTESIAN_POINT('',(-79.2636718189615,-102.352659924586,15.7515602673972));
#105340=CARTESIAN_POINT('Ctrl Pts',(-124.951849983684,-100.422442156171,
16.9468802674879));
#105341=CARTESIAN_POINT('Ctrl Pts',(-125.102297709848,-99.8404361560843,
17.3978374669888));
#105342=CARTESIAN_POINT('Ctrl Pts',(-125.845413646567,-99.8490082283228,
17.5093413790269));
#105343=CARTESIAN_POINT('Ctrl Pts',(-124.989946622721,-100.254797375441,
16.8132513225836));
#105344=CARTESIAN_POINT('Ctrl Pts',(-125.171934757118,-99.720826512647,
17.2512730782303));
#105345=CARTESIAN_POINT('Ctrl Pts',(-125.889151386511,-99.6847350254919,
17.2865983214162));
#105346=CARTESIAN_POINT('Ctrl Pts',(-124.998651425567,-100.080102305093,
16.6859969813846));
#105347=CARTESIAN_POINT('Ctrl Pts',(-125.209831378356,-99.588903062879,
17.0947145905348));
#105348=CARTESIAN_POINT('Ctrl Pts',(-125.880427923319,-99.5103711852834,
17.0748941232025));
#105349=CARTESIAN_POINT('Ctrl Pts',(-124.962001426421,-99.7066837389912,
16.4444218143566));
#105350=CARTESIAN_POINT('Ctrl Pts',(-125.207602174387,-99.2907663471903,
16.7709743786513));
#105351=CARTESIAN_POINT('Ctrl Pts',(-125.766564608889,-99.1406512221922,
16.6746803416657));
#105352=CARTESIAN_POINT('Ctrl Pts',(-124.917231993908,-99.5155044939999,
16.3351431657257));
#105353=CARTESIAN_POINT('Ctrl Pts',(-125.170066771322,-99.1316074795892,
16.611151455825));
#105354=CARTESIAN_POINT('Ctrl Pts',(-125.663622553686,-98.9527700812648,
16.4945428924108));
#105355=CARTESIAN_POINT('Ctrl Pts',(-124.809424987077,-99.2260942694278,
16.1888201178609));
#105356=CARTESIAN_POINT('Ctrl Pts',(-125.046267137683,-98.88154516084,16.3840551048599));
#105357=CARTESIAN_POINT('Ctrl Pts',(-125.43996234665,-98.6768236764549,
16.2550469205202));
#105358=CARTESIAN_POINT('Ctrl Pts',(-124.766874381792,-99.1302203304711,
16.1435090889224));
#105359=CARTESIAN_POINT('Ctrl Pts',(-124.9950979137,-98.7984703904179,16.3121922133785));
#105360=CARTESIAN_POINT('Ctrl Pts',(-125.354274706854,-98.5868359497757,
16.181204047301));
#105361=CARTESIAN_POINT('Ctrl Pts',(-124.668865777112,-98.945100848134,
16.0610549575179));
#105362=CARTESIAN_POINT('Ctrl Pts',(-124.871483852698,-98.6376470561498,
16.1790093949143));
#105363=CARTESIAN_POINT('Ctrl Pts',(-125.161259586538,-98.4169333226142,
16.0474553183251));
#105364=CARTESIAN_POINT('Ctrl Pts',(-124.612762636206,-98.8544446813256,
16.0233213492148));
#105365=CARTESIAN_POINT('Ctrl Pts',(-124.7985192413,-98.5584441544526,16.1164468884311));
#105366=CARTESIAN_POINT('Ctrl Pts',(-125.052704911967,-98.3357306197266,
15.9865957818817));
#105367=CARTESIAN_POINT('Ctrl Pts',(-124.485603012169,-98.6877174252057,
15.9573959710752));
#105368=CARTESIAN_POINT('Ctrl Pts',(-124.628066825929,-98.4142664695398,
16.0057926815786));
#105369=CARTESIAN_POINT('Ctrl Pts',(-124.809072971063,-98.1918178668115,
15.8808884891131));
#105370=CARTESIAN_POINT('Ctrl Pts',(-124.414638781313,-98.6115583528084,
15.9292322010317));
#105371=CARTESIAN_POINT('Ctrl Pts',(-124.530747304799,-98.3488039954955,
15.9573536658907));
#105372=CARTESIAN_POINT('Ctrl Pts',(-124.674278793955,-98.1291139409085,
15.8360975614841));
#105373=CARTESIAN_POINT('Ctrl Pts',(-124.260014576268,-98.4988902013363,
15.888125158381));
#105374=CARTESIAN_POINT('Ctrl Pts',(-124.313621685018,-98.2562015220608,
15.8862329003363));
#105375=CARTESIAN_POINT('Ctrl Pts',(-124.378214317008,-98.0446182116322,
15.7711661122897));
#105376=CARTESIAN_POINT('Ctrl Pts',(-124.176463735337,-98.4635852978473,
15.8755169308524));
#105377=CARTESIAN_POINT('Ctrl Pts',(-124.19323099937,-98.2297950328944,
15.8636997349847));
#105378=CARTESIAN_POINT('Ctrl Pts',(-124.216950600334,-98.0241515192693,
15.7515602794738));
#105379=CARTESIAN_POINT('Ctrl Pts',(-124.094259329986,-98.4699780395767,
15.875437131539));
#105380=CARTESIAN_POINT('Ctrl Pts',(-124.072186923524,-98.240747333951,
15.863312121052));
#105381=CARTESIAN_POINT('Ctrl Pts',(-124.052852564772,-98.0399523410243,
15.7515602673972));
#105382=CARTESIAN_POINT('Ctrl Pts',(-124.052852564772,-98.0399523410243,
15.7515602673972));
#105383=CARTESIAN_POINT('Ctrl Pts',(-124.09967664601,-98.0354437010583,
15.7515602708432));
#105384=CARTESIAN_POINT('Ctrl Pts',(-124.146578537115,-98.0338734102042,
15.7531646821938));
#105385=CARTESIAN_POINT('Ctrl Pts',(-124.193249748732,-98.0349838342435,
15.7562575908573));
#105386=CARTESIAN_POINT('Ctrl Pts',(-124.219549338557,-98.0356095668044,
15.7580004688842));
#105387=CARTESIAN_POINT('Ctrl Pts',(-124.245775633236,-98.0370856411341,
15.7602155682706));
#105388=CARTESIAN_POINT('Ctrl Pts',(-124.271873410022,-98.0393595009453,
15.7628789191289));
#105389=CARTESIAN_POINT('Ctrl Pts',(-124.308078835669,-98.0425140249109,
15.7665737837244));
#105390=CARTESIAN_POINT('Ctrl Pts',(-124.344034567456,-98.0472190006504,
15.771139545368));
#105391=CARTESIAN_POINT('Ctrl Pts',(-124.379594151103,-98.0533331794609,
15.7765126813448));
#105392=CARTESIAN_POINT('Ctrl Pts',(-124.415153734749,-98.0594473582713,
15.7818858173216));
#105393=CARTESIAN_POINT('Ctrl Pts',(-124.450318917175,-98.0669662662337,
15.7880638662002));
#105394=CARTESIAN_POINT('Ctrl Pts',(-124.484946524317,-98.0757551061461,
15.7949882296773));
#105395=CARTESIAN_POINT('Ctrl Pts',(-124.49877709983,-98.0792654472904,
15.7977538822837));
#105396=CARTESIAN_POINT('Ctrl Pts',(-124.512543482486,-98.082981108497,
15.800641356821));
#105397=CARTESIAN_POINT('Ctrl Pts',(-124.526233375372,-98.0868932171096,
15.8036467020527));
#105398=CARTESIAN_POINT('Ctrl Pts',(-124.569254088908,-98.0991870827628,
15.8130910488688));
#105399=CARTESIAN_POINT('Ctrl Pts',(-124.611517469928,-98.1133123937114,
15.8236558945519));
#105400=CARTESIAN_POINT('Ctrl Pts',(-124.652909579789,-98.1290352011672,
15.8352606875498));
#105401=CARTESIAN_POINT('Ctrl Pts',(-124.696680191596,-98.1456614834222,
15.8475323231616));
#105402=CARTESIAN_POINT('Ctrl Pts',(-124.739476330007,-98.1640739088355,
15.8609668423913));
#105403=CARTESIAN_POINT('Ctrl Pts',(-124.781182568439,-98.1839447673944,
15.875443190886));
#105404=CARTESIAN_POINT('Ctrl Pts',(-124.813175963088,-98.199187959871,
15.886548184956));
#105405=CARTESIAN_POINT('Ctrl Pts',(-124.844528392904,-98.215288210749,
15.8982656775085));
#105406=CARTESIAN_POINT('Ctrl Pts',(-124.875195756985,-98.2320809049479,
15.9105320026399));
#105407=CARTESIAN_POINT('Ctrl Pts',(-124.893988954244,-98.2423715974821,
15.9180489012958));
#105408=CARTESIAN_POINT('Ctrl Pts',(-124.912553244657,-98.2529479199744,
15.9257894732857));
#105409=CARTESIAN_POINT('Ctrl Pts',(-124.930886451959,-98.2637767762709,
15.9337435838621));
#105410=CARTESIAN_POINT('Ctrl Pts',(-124.94193613687,-98.270303482049,15.9385376394888));
#105411=CARTESIAN_POINT('Ctrl Pts',(-124.952899549798,-98.2769218390271,
15.943408787031));
#105412=CARTESIAN_POINT('Ctrl Pts',(-124.963776930128,-98.283628670927,
15.9483564439263));
#105413=CARTESIAN_POINT('Ctrl Pts',(-125.003350554709,-98.3080291827854,
15.9663567997645));
#105414=CARTESIAN_POINT('Ctrl Pts',(-125.041782458847,-98.3335796465912,
15.9853565011434));
#105415=CARTESIAN_POINT('Ctrl Pts',(-125.078964152439,-98.3600410143942,
16.0052627896914));
#105416=CARTESIAN_POINT('Ctrl Pts',(-125.117953666889,-98.3877889672887,
16.0261369471065));
#105417=CARTESIAN_POINT('Ctrl Pts',(-125.155568272165,-98.416538007333,
16.0480079118504));
#105418=CARTESIAN_POINT('Ctrl Pts',(-125.191721683669,-98.4459792733819,
16.0707439107201));
#105419=CARTESIAN_POINT('Ctrl Pts',(-125.196689999607,-98.4500251851025,
16.0738683634577));
#105420=CARTESIAN_POINT('Ctrl Pts',(-125.201630780069,-98.4540841288402,
16.0770091172838));
#105421=CARTESIAN_POINT('Ctrl Pts',(-125.206543857291,-98.4581552670833,
16.0801657976398));
#105422=CARTESIAN_POINT('Ctrl Pts',(-125.223941181904,-98.472571265522,
16.0913436787055));
#105423=CARTESIAN_POINT('Ctrl Pts',(-125.241009087699,-98.4871588753028,
16.1027354149968));
#105424=CARTESIAN_POINT('Ctrl Pts',(-125.257752750567,-98.5018941800785,
16.114335471211));
#105425=CARTESIAN_POINT('Ctrl Pts',(-125.306723538213,-98.5449910512205,
16.148262569124));
#105426=CARTESIAN_POINT('Ctrl Pts',(-125.353239878368,-98.5896839609788,
16.1842159323289));
#105427=CARTESIAN_POINT('Ctrl Pts',(-125.397218343497,-98.6356933784432,
16.2222073905595));
#105428=CARTESIAN_POINT('Ctrl Pts',(-125.424355891225,-98.6640841546717,
16.245650569123));
#105429=CARTESIAN_POINT('Ctrl Pts',(-125.450526276141,-98.6929759166077,
16.269870098338));
#105430=CARTESIAN_POINT('Ctrl Pts',(-125.475701481406,-98.7222981302811,
16.2948712724642));
#105431=CARTESIAN_POINT('Ctrl Pts',(-125.488949526564,-98.7377284716338,
16.3080277365457));
#105432=CARTESIAN_POINT('Ctrl Pts',(-125.501884558718,-98.7532365611898,
16.3213652913131));
#105433=CARTESIAN_POINT('Ctrl Pts',(-125.51450630742,-98.7688101037695,
16.334881634856));
#105434=CARTESIAN_POINT('Ctrl Pts',(-125.556397620093,-98.8204983568829,
16.3797420885798));
#105435=CARTESIAN_POINT('Ctrl Pts',(-125.594712957226,-98.8725870599289,
16.4262953915093));
#105436=CARTESIAN_POINT('Ctrl Pts',(-125.629470253887,-98.9250094860272,
16.4746316130327));
#105437=CARTESIAN_POINT('Ctrl Pts',(-125.663986974779,-98.9770690655668,
16.5226332710315));
#105438=CARTESIAN_POINT('Ctrl Pts',(-125.694994769112,-99.0294580734818,
16.5723932247755));
#105439=CARTESIAN_POINT('Ctrl Pts',(-125.722465110135,-99.082108373496,
16.6240216742088));
#105440=CARTESIAN_POINT('Ctrl Pts',(-125.749533046058,-99.1339874144559,
16.6748938333822));
#105441=CARTESIAN_POINT('Ctrl Pts',(-125.773166405932,-99.1861204454568,
16.7275801269961));
#105442=CARTESIAN_POINT('Ctrl Pts',(-125.793292872945,-99.2384350950907,
16.7822077086626));
#105443=CARTESIAN_POINT('Ctrl Pts',(-125.800747453459,-99.2578117580457,
16.8024410514338));
#105444=CARTESIAN_POINT('Ctrl Pts',(-125.807720486337,-99.2772132425012,
16.8229409311733));
#105445=CARTESIAN_POINT('Ctrl Pts',(-125.814206690342,-99.2966354881051,
16.8437145948701));
#105446=CARTESIAN_POINT('Ctrl Pts',(-125.817427488206,-99.3062798235464,
16.8540299922306));
#105447=CARTESIAN_POINT('Ctrl Pts',(-125.820517250387,-99.3159051341152,
16.8643867768565));
#105448=CARTESIAN_POINT('Ctrl Pts',(-125.823478088197,-99.3255144947862,
16.8747888519417));
#105449=CARTESIAN_POINT('Ctrl Pts',(-125.833135620509,-99.3568578905134,
16.9087178891522));
#105450=CARTESIAN_POINT('Ctrl Pts',(-125.841362067702,-99.3878175710471,
16.9428872572322));
#105451=CARTESIAN_POINT('Ctrl Pts',(-125.848178497954,-99.4185340113583,
16.9774452208671));
#105452=CARTESIAN_POINT('Ctrl Pts',(-125.849825547295,-99.425956003648,
16.9857954377882));
#105453=CARTESIAN_POINT('Ctrl Pts',(-125.851390046268,-99.4333637456158,
16.9941683965808));
#105454=CARTESIAN_POINT('Ctrl Pts',(-125.852871854537,-99.4407591259545,
17.0025662914161));
#105455=CARTESIAN_POINT('Ctrl Pts',(-125.86236637404,-99.4881441921103,
17.0563748562378));
#105456=CARTESIAN_POINT('Ctrl Pts',(-125.868472278912,-99.5348719169428,
17.1110410909087));
#105457=CARTESIAN_POINT('Ctrl Pts',(-125.871186902063,-99.5809397368568,
17.166567226996));
#105458=CARTESIAN_POINT('Ctrl Pts',(-125.873171141487,-99.6146127660052,
17.2071537622925));
#105459=CARTESIAN_POINT('Ctrl Pts',(-125.873342825207,-99.6480154824285,
17.2483008211205));
#105460=CARTESIAN_POINT('Ctrl Pts',(-125.871622299628,-99.681035496087,
17.2898681415751));
#105461=CARTESIAN_POINT('Ctrl Pts',(-125.869935605459,-99.7134062234925,
17.3306181065306));
#105462=CARTESIAN_POINT('Ctrl Pts',(-125.866430307601,-99.7454091897179,
17.3717719890922));
#105463=CARTESIAN_POINT('Ctrl Pts',(-125.861077990133,-99.7769442983352,
17.4131812388079));
#105464=CARTESIAN_POINT('Ctrl Pts',(-125.856951304309,-99.8012581561164,
17.4451081498781));
#105465=CARTESIAN_POINT('Ctrl Pts',(-125.85172755771,-99.8252940078991,
17.4771865426019));
#105466=CARTESIAN_POINT('Ctrl Pts',(-125.845413646567,-99.8490082283227,
17.5093413790268));
#105467=CARTESIAN_POINT('Ctrl Pts',(13.0391757262803,-106.043371476806,
35.76853799734));
#105468=CARTESIAN_POINT('Ctrl Pts',(13.1187797698929,-106.033020302097,
34.5824109820532));
#105469=CARTESIAN_POINT('Ctrl Pts',(13.2426959720386,-106.02267286362,33.3967120971587));
#105470=CARTESIAN_POINT('Ctrl Pts',(13.5382959354027,-106.002362121072,
31.0693317666768));
#105471=CARTESIAN_POINT('Ctrl Pts',(13.7084034563625,-105.992398864456,
29.9276557588832));
#105472=CARTESIAN_POINT('Ctrl Pts',(14.2632685045464,-105.962512474301,
26.5030150107319));
#105473=CARTESIAN_POINT('Ctrl Pts',(14.6921587615311,-105.942592096644,
24.2203660732298));
#105474=CARTESIAN_POINT('Ctrl Pts',(15.1201194311173,-105.922672917634,
21.9378544684778));
#105475=CARTESIAN_POINT('Ctrl Pts',(14.1548623959622,-106.043944774398,
35.8459590099501));
#105476=CARTESIAN_POINT('Ctrl Pts',(14.1813478363981,-106.033670521277,
34.6675890177082));
#105477=CARTESIAN_POINT('Ctrl Pts',(14.2339417064582,-106.023282915734,
33.476258507074));
#105478=CARTESIAN_POINT('Ctrl Pts',(14.3664427215601,-106.002914675548,
31.1402995050917));
#105479=CARTESIAN_POINT('Ctrl Pts',(14.4455628898563,-105.992893776354,
29.9910528870071));
#105480=CARTESIAN_POINT('Ctrl Pts',(14.7067880772661,-105.962883616898,
26.5493546154691));
#105481=CARTESIAN_POINT('Ctrl Pts',(14.9140113763155,-105.942747679773,
24.2400975335249));
#105482=CARTESIAN_POINT('Ctrl Pts',(15.1201194311173,-105.922672917634,
21.9378544684778));
#105483=CARTESIAN_POINT('Ctrl Pts',(14.9982903181361,-106.776517382713,
35.8980880716226));
#105484=CARTESIAN_POINT('Ctrl Pts',(15.008610078003,-106.704190911337,34.7155607171213));
#105485=CARTESIAN_POINT('Ctrl Pts',(15.0189763360659,-106.631538555538,
33.5277052002698));
#105486=CARTESIAN_POINT('Ctrl Pts',(15.0393955140326,-106.488429887506,
31.1878991603959));
#105487=CARTESIAN_POINT('Ctrl Pts',(15.0494459403491,-106.417991051754,
30.0362343759216));
#105488=CARTESIAN_POINT('Ctrl Pts',(15.0796613205792,-106.206225287805,
26.573894740881));
#105489=CARTESIAN_POINT('Ctrl Pts',(15.0998898769798,-106.064449871434,
24.255874556722));
#105490=CARTESIAN_POINT('Ctrl Pts',(15.1201194311173,-105.922672917634,
21.9378544684778));
#105491=CARTESIAN_POINT('',(14.6772362793623,-106.526463692126,35.7472390009287));
#105492=CARTESIAN_POINT('',(13.0484079908574,-106.04222984199,35.6377210440063));
#105493=CARTESIAN_POINT('Origin',(13.0484079908574,-109.042115611182,35.6115414375124));
#105494=CARTESIAN_POINT('',(15.1127668280669,-105.92301534856,21.9770931655864));
#105495=CARTESIAN_POINT('Ctrl Pts',(13.0484079908574,-106.04222984199,35.6377210440063));
#105496=CARTESIAN_POINT('Ctrl Pts',(13.1215875303037,-106.033084591643,
34.5897791517206));
#105497=CARTESIAN_POINT('Ctrl Pts',(13.2362828435942,-106.023139948582,
33.4502359273146));
#105498=CARTESIAN_POINT('Ctrl Pts',(13.3949347289653,-106.012228037247,
32.1998547370925));
#105499=CARTESIAN_POINT('Ctrl Pts',(13.3967853550249,-106.012101150457,
32.1853149511094));
#105500=CARTESIAN_POINT('Ctrl Pts',(13.4134369609169,-106.010961811411,
32.0547596277805));
#105501=CARTESIAN_POINT('Ctrl Pts',(13.4455291465584,-106.008803791372,
31.8074750242526));
#105502=CARTESIAN_POINT('Ctrl Pts',(13.5881501475964,-105.999544273219,
30.7464393388619));
#105503=CARTESIAN_POINT('Ctrl Pts',(13.740921051944,-105.990663711763,29.7288277884583));
#105504=CARTESIAN_POINT('Ctrl Pts',(13.8940931041496,-105.98240581148,28.7825661426478));
#105505=CARTESIAN_POINT('Ctrl Pts',(13.8965463173206,-105.982273753204,
28.7674337630494));
#105506=CARTESIAN_POINT('Ctrl Pts',(14.0608535148056,-105.973437343014,
27.7548814473257));
#105507=CARTESIAN_POINT('Ctrl Pts',(14.2547026417297,-105.963646926269,
26.6330108108816));
#105508=CARTESIAN_POINT('Ctrl Pts',(14.4824543183643,-105.952678065141,
25.3761038182726));
#105509=CARTESIAN_POINT('Ctrl Pts',(14.4845865507621,-105.952575414911,
25.3643412669488));
#105510=CARTESIAN_POINT('Ctrl Pts',(14.49292558018,-105.952174052663,25.3183497086743));
#105511=CARTESIAN_POINT('Ctrl Pts',(14.5090603367766,-105.951398941199,
25.2295307328161));
#105512=CARTESIAN_POINT('Ctrl Pts',(14.5446156960639,-105.949697147822,
25.0345245264703));
#105513=CARTESIAN_POINT('Ctrl Pts',(14.6152329106029,-105.946334207705,
24.6491697580716));
#105514=CARTESIAN_POINT('Ctrl Pts',(14.7820195302453,-105.938453421315,
23.74612108366));
#105515=CARTESIAN_POINT('Ctrl Pts',(14.9687837466054,-105.929718598075,
22.7452094794335));
#105516=CARTESIAN_POINT('Ctrl Pts',(15.1127612427224,-105.923015455112,
21.9771053758005));
#105517=CARTESIAN_POINT('Ctrl Pts',(14.6772361707022,-106.526463621777,
35.7472390010375));
#105518=CARTESIAN_POINT('Ctrl Pts',(14.6819322991041,-106.51372438602,35.4546913180673));
#105519=CARTESIAN_POINT('Ctrl Pts',(14.6866781378639,-106.500689203217,
35.1627063160346));
#105520=CARTESIAN_POINT('Ctrl Pts',(14.696228022983,-106.47415512827,34.5798666122416));
#105521=CARTESIAN_POINT('Ctrl Pts',(14.7010322847362,-106.460656030053,
34.2890119162791));
#105522=CARTESIAN_POINT('Ctrl Pts',(14.710671911212,-106.433299915756,33.7084389994239));
#105523=CARTESIAN_POINT('Ctrl Pts',(14.7155125131734,-106.419446229185,
33.4187258553508));
#105524=CARTESIAN_POINT('Ctrl Pts',(14.7228299119264,-106.398494076167,
32.9850653459976));
#105525=CARTESIAN_POINT('Ctrl Pts',(14.7252787540341,-106.391481441974,
32.8406636816749));
#105526=CARTESIAN_POINT('Ctrl Pts',(14.7289720653426,-106.380931239831,
32.6242979227551));
#105527=CARTESIAN_POINT('Ctrl Pts',(14.7302065141295,-106.377409290862,
32.5522154597533));
#105528=CARTESIAN_POINT('Ctrl Pts',(14.7320640279988,-106.372120016083,
32.4441522908395));
#105529=CARTESIAN_POINT('Ctrl Pts',(14.7329942454216,-106.369473790312,
32.390135837812));
#105530=CARTESIAN_POINT('Ctrl Pts',(14.7339268134069,-106.366825455106,
32.3361423433822));
#105531=CARTESIAN_POINT('Ctrl Pts',(14.7342606927443,-106.365877883006,
32.3168310664152));
#105532=CARTESIAN_POINT('Ctrl Pts',(14.7342832450071,-106.36581388888,32.3155268938438));
#105533=CARTESIAN_POINT('Ctrl Pts',(14.734589481713,-106.364945016463,32.2978199282802));
#105534=CARTESIAN_POINT('Ctrl Pts',(14.7348477621971,-106.364212281278,
32.2828929640413));
#105535=CARTESIAN_POINT('Ctrl Pts',(14.7430724217293,-106.340903628481,
31.8082287166962));
#105536=CARTESIAN_POINT('Ctrl Pts',(14.7508674082323,-106.319093594927,
31.368770496279));
#105537=CARTESIAN_POINT('Ctrl Pts',(14.7618031603812,-106.289228593689,
30.7692652168024));
#105538=CARTESIAN_POINT('Ctrl Pts',(14.7650121897475,-106.280557319829,
30.5954946452821));
#105539=CARTESIAN_POINT('Ctrl Pts',(14.7736382323891,-106.257552592472,
30.1347541849659));
#105540=CARTESIAN_POINT('Ctrl Pts',(14.7790360817187,-106.243483417438,
29.8532583855274));
#105541=CARTESIAN_POINT('Ctrl Pts',(14.7871173636739,-106.223053133967,
29.4436753422082));
#105542=CARTESIAN_POINT('Ctrl Pts',(14.7898086005031,-106.216355169862,
29.3092577773564));
#105543=CARTESIAN_POINT('Ctrl Pts',(14.7938450020766,-106.206483391535,
29.1108060099355));
#105544=CARTESIAN_POINT('Ctrl Pts',(14.7951903967314,-106.20322198741,29.0451845177962));
#105545=CARTESIAN_POINT('Ctrl Pts',(14.7972087718246,-106.198374457208,
28.9475470732811));
#105546=CARTESIAN_POINT('Ctrl Pts',(14.7978816108769,-106.196766042791,
28.9151337240792));
#105547=CARTESIAN_POINT('Ctrl Pts',(14.7987044348622,-106.194808482992,
28.8756617463633));
#105548=CARTESIAN_POINT('Ctrl Pts',(14.7988543446001,-106.194452217324,
28.8684771351671));
#105549=CARTESIAN_POINT('Ctrl Pts',(14.799190821706,-106.193653426407,28.8523662728523));
#105550=CARTESIAN_POINT('Ctrl Pts',(14.7993773897643,-106.193211105453,
28.8434436298939));
#105551=CARTESIAN_POINT('Ctrl Pts',(14.7997322124351,-106.19237100864,28.8264941205807));
#105552=CARTESIAN_POINT('Ctrl Pts',(14.7999845920944,-106.191774182561,
28.8144509655124));
#105553=CARTESIAN_POINT('Ctrl Pts',(14.8002369847244,-106.19117841648,28.8024264560263));
#105554=CARTESIAN_POINT('Ctrl Pts',(14.8004052494779,-106.190781474843,
28.7944142600094));
#105555=CARTESIAN_POINT('Ctrl Pts',(14.8004576766233,-106.1906578274,28.791918383574));
#105556=CARTESIAN_POINT('Ctrl Pts',(14.8079369309618,-106.173035656882,
28.4361631544191));
#105557=CARTESIAN_POINT('Ctrl Pts',(14.8152862171164,-106.156557843041,
28.1014336020448));
#105558=CARTESIAN_POINT('Ctrl Pts',(14.8301735898187,-106.12533208201,27.4598720998616));
#105559=CARTESIAN_POINT('Ctrl Pts',(14.8377135883445,-106.11060370089,27.153362490136));
#105560=CARTESIAN_POINT('Ctrl Pts',(14.8529793200797,-106.083153501447,
26.5722864002955));
#105561=CARTESIAN_POINT('Ctrl Pts',(14.8607055147895,-106.070431573034,
26.2977198454611));
#105562=CARTESIAN_POINT('Ctrl Pts',(14.872403411775,-106.052877809052,25.9103296206423));
#105563=CARTESIAN_POINT('Ctrl Pts',(14.8763132796105,-106.047289095053,
25.7854681143865));
#105564=CARTESIAN_POINT('Ctrl Pts',(14.8821976853173,-106.039275750148,
25.6041456944635));
#105565=CARTESIAN_POINT('Ctrl Pts',(14.8841624248083,-106.036666247228,
25.5446998615787));
#105566=CARTESIAN_POINT('Ctrl Pts',(14.8871126815189,-106.032843562172,
25.4570241260738));
#105567=CARTESIAN_POINT('Ctrl Pts',(14.8885885970124,-106.030955111321,
25.4135595118148));
#105568=CARTESIAN_POINT('Ctrl Pts',(14.8905268218336,-106.028521357007,
25.3572471770503));
#105569=CARTESIAN_POINT('Ctrl Pts',(14.8914808179489,-106.027338004824,
25.3297715194343));
#105570=CARTESIAN_POINT('Ctrl Pts',(14.8919578620303,-106.02674975727,25.3160902076745));
#105571=CARTESIAN_POINT('Ctrl Pts',(14.8919615385562,-106.026745216302,
25.3159846348895));
#105572=CARTESIAN_POINT('Ctrl Pts',(14.8919806038882,-106.026721710302,
25.3154379118006));
#105573=CARTESIAN_POINT('Ctrl Pts',(14.8919959927834,-106.026702745041,
25.3149967615096));
#105574=CARTESIAN_POINT('Ctrl Pts',(14.8994162395851,-106.017559993288,
25.1023088316474));
#105575=CARTESIAN_POINT('Ctrl Pts',(14.9069369562201,-106.00914099986,24.9007726690709));
#105576=CARTESIAN_POINT('Ctrl Pts',(14.9223224367379,-105.993719795303,
24.5187946195824));
#105577=CARTESIAN_POINT('Ctrl Pts',(14.9301854034391,-105.98671043777,24.3382505396647));
#105578=CARTESIAN_POINT('Ctrl Pts',(14.9462784169222,-105.974048186549,
23.9977341968398));
#105579=CARTESIAN_POINT('Ctrl Pts',(14.9545071332501,-105.968390154834,
23.8376882500229));
#105580=CARTESIAN_POINT('Ctrl Pts',(14.971274036814,-105.958324582281,23.5376152787805));
#105581=CARTESIAN_POINT('Ctrl Pts',(14.9798119076063,-105.953914986562,
23.3975599400861));
#105582=CARTESIAN_POINT('Ctrl Pts',(14.9970240138195,-105.946221739231,
23.1374675684285));
#105583=CARTESIAN_POINT('Ctrl Pts',(15.0056980544539,-105.942935386868,
23.0173891234092));
#105584=CARTESIAN_POINT('Ctrl Pts',(15.0179883271659,-105.938933461203,
22.8601813201199));
#105585=CARTESIAN_POINT('Ctrl Pts',(15.021648533112,-105.937825037599,22.8150099595743));
#105586=CARTESIAN_POINT('Ctrl Pts',(15.0338177945125,-105.934384670824,
22.6698168108942));
#105587=CARTESIAN_POINT('Ctrl Pts',(15.0422257075111,-105.932414750131,
22.5778157775575));
#105588=CARTESIAN_POINT('Ctrl Pts',(15.0583301908807,-105.929191388597,
22.413914817777));
#105589=CARTESIAN_POINT('Ctrl Pts',(15.0660310531055,-105.927932871375,
22.3418886563303));
#105590=CARTESIAN_POINT('Ctrl Pts',(15.0801934303562,-105.925949145159,
22.2178508275011));
#105591=CARTESIAN_POINT('Ctrl Pts',(15.0866685186606,-105.925217225301,
22.1656114316282));
#105592=CARTESIAN_POINT('Ctrl Pts',(15.0978598357877,-105.924114240848,
22.0802438800701));
#105593=CARTESIAN_POINT('Ctrl Pts',(15.1025897111639,-105.923739739753,
22.0469649293952));
#105594=CARTESIAN_POINT('Ctrl Pts',(15.1096523013702,-105.9232285439,21.9991033273547));
#105595=CARTESIAN_POINT('Ctrl Pts',(15.1120131554697,-105.923088471512,
21.9842986867183));
#105596=CARTESIAN_POINT('Ctrl Pts',(15.1133381977929,-105.922999322417,
21.975123470602));
#105597=CARTESIAN_POINT('Ctrl Pts',(15.1133305068769,-105.922994257996,
21.9746761465274));
#105598=CARTESIAN_POINT('Ctrl Pts',(15.1127636132731,-105.923015344749,
21.9770927291735));
#105599=CARTESIAN_POINT('Origin',(-3.5527136788005E-14,-106.173124189827,
50.6367276722027));
#105600=CARTESIAN_POINT('',(-13.0484079908575,-106.04222984199,35.6377210440063));
#105601=CARTESIAN_POINT('Ctrl Pts',(-13.0484079908575,-106.042229841989,
35.6377210440063));
#105602=CARTESIAN_POINT('Ctrl Pts',(-13.0336959374179,-106.044068408002,
35.848399841508));
#105603=CARTESIAN_POINT('Ctrl Pts',(-13.0141811452137,-106.045900516656,
36.0583386991296));
#105604=CARTESIAN_POINT('Ctrl Pts',(-12.9898972986869,-106.047726155715,
36.2675361939302));
#105605=CARTESIAN_POINT('Ctrl Pts',(-12.9663065949426,-106.049499684884,
36.4707624875254));
#105606=CARTESIAN_POINT('Ctrl Pts',(-12.9382149402345,-106.051267112741,
36.6732896205471));
#105607=CARTESIAN_POINT('Ctrl Pts',(-12.905606327401,-106.053028465671,
36.875120676617));
#105608=CARTESIAN_POINT('Ctrl Pts',(-12.8685271733327,-106.055031294708,
37.1046221540945));
#105609=CARTESIAN_POINT('Ctrl Pts',(-12.8255522401665,-106.057028969137,
37.3335330141429));
#105610=CARTESIAN_POINT('Ctrl Pts',(-12.7767418769646,-106.059016360208,
37.5612654921743));
#105611=CARTESIAN_POINT('Ctrl Pts',(-12.7393897911479,-106.060537209408,
37.7355375627897));
#105612=CARTESIAN_POINT('Ctrl Pts',(-12.6986214495692,-106.062052037831,
37.9091197079347));
#105613=CARTESIAN_POINT('Ctrl Pts',(-12.6544834094361,-106.063558606053,
38.0817553268973));
#105614=CARTESIAN_POINT('Ctrl Pts',(-12.6533612602649,-106.063596908485,
38.086144350881));
#105615=CARTESIAN_POINT('Ctrl Pts',(-12.6522370823687,-106.063635201524,
38.0905322984951));
#105616=CARTESIAN_POINT('Ctrl Pts',(-12.6511108771095,-106.063673485158,
38.0949191684467));
#105617=CARTESIAN_POINT('Ctrl Pts',(-12.4454236923029,-106.070665508017,
38.8961256297553));
#105618=CARTESIAN_POINT('Ctrl Pts',(-12.1702277286195,-106.077399597452,
39.6677758477559));
#105619=CARTESIAN_POINT('Ctrl Pts',(-11.8269077590493,-106.083880871472,
40.4104562888712));
#105620=CARTESIAN_POINT('Ctrl Pts',(-11.8253498581521,-106.083910281887,
40.4138263885685));
#105621=CARTESIAN_POINT('Ctrl Pts',(-11.8237905458551,-106.083939687063,
40.4171958880594));
#105622=CARTESIAN_POINT('Ctrl Pts',(-11.8222298218017,-106.083969087001,
40.4205647871917));
#105623=CARTESIAN_POINT('Ctrl Pts',(-11.650877880623,-106.087196907012,
40.7904363251482));
#105624=CARTESIAN_POINT('Ctrl Pts',(-11.4624998509597,-106.090361728034,
41.1530888941271));
#105625=CARTESIAN_POINT('Ctrl Pts',(-11.256655240464,-106.093461364917,
41.5082721002291));
#105626=CARTESIAN_POINT('Ctrl Pts',(-11.2549740490969,-106.093486680531,
41.5111729822993));
#105627=CARTESIAN_POINT('Ctrl Pts',(-11.25329163307,-106.093511992356,41.5140734301263));
#105628=CARTESIAN_POINT('Ctrl Pts',(-11.2516079951285,-106.093537300353,
41.516973439398));
#105629=CARTESIAN_POINT('Ctrl Pts',(-11.0452697634229,-106.096638921746,
41.8723840477525));
#105630=CARTESIAN_POINT('Ctrl Pts',(-10.8205314967498,-106.099683633638,
42.2212734737121));
#105631=CARTESIAN_POINT('Ctrl Pts',(-10.5824405135735,-106.102602117822,
42.5556986367929));
#105632=CARTESIAN_POINT('Ctrl Pts',(-10.5807217129048,-106.102623186627,
42.5581128827515));
#105633=CARTESIAN_POINT('Ctrl Pts',(-10.5790021780606,-106.102644249651,
42.560526466208));
#105634=CARTESIAN_POINT('Ctrl Pts',(-10.5772819090595,-106.102665306893,
42.5629393871483));
#105635=CARTESIAN_POINT('Ctrl Pts',(-10.1410057363471,-106.10800561876,
43.1748785153853));
#105636=CARTESIAN_POINT('Ctrl Pts',(-9.65744807372242,-106.112974726347,
43.7442818462292));
#105637=CARTESIAN_POINT('Ctrl Pts',(-9.12669882990094,-106.11757244922,
44.2711287034844));
#105638=CARTESIAN_POINT('Ctrl Pts',(-9.07501884827565,-106.118020137533,
44.3224287029083));
#105639=CARTESIAN_POINT('Ctrl Pts',(-9.02289146046558,-106.118464304899,
44.3733252417492));
#105640=CARTESIAN_POINT('Ctrl Pts',(-8.97031676840255,-106.118904951311,
44.4238183191975));
#105641=CARTESIAN_POINT('Ctrl Pts',(-8.96874234895054,-106.118918147057,
44.4253304019165));
#105642=CARTESIAN_POINT('Ctrl Pts',(-8.96716748375852,-106.118931339811,
44.4268421418559));
#105643=CARTESIAN_POINT('Ctrl Pts',(-8.96559217339054,-106.11894452957,
44.4283535385531));
#105644=CARTESIAN_POINT('Ctrl Pts',(-8.43259477766015,-106.123407210343,
44.9397261035456));
#105645=CARTESIAN_POINT('Ctrl Pts',(-7.84854404363517,-106.127527531254,
45.4118681157762));
#105646=CARTESIAN_POINT('Ctrl Pts',(-7.23527472495617,-106.131148941185,
45.8268405915021));
#105647=CARTESIAN_POINT('Ctrl Pts',(-7.16577198480939,-106.131559361054,
45.8738700502895));
#105648=CARTESIAN_POINT('Ctrl Pts',(-7.09589399035189,-106.131963373298,
45.9201652678759));
#105649=CARTESIAN_POINT('Ctrl Pts',(-7.02567254270852,-106.132360750375,
45.9657001707682));
#105650=CARTESIAN_POINT('Ctrl Pts',(-7.02448639724993,-106.132367462669,
45.9664693234998));
#105651=CARTESIAN_POINT('Ctrl Pts',(-7.02330014135755,-106.132374173216,
45.9672382760628));
#105652=CARTESIAN_POINT('Ctrl Pts',(-7.02211377502785,-106.132380882017,
45.9680070284497));
#105653=CARTESIAN_POINT('Ctrl Pts',(-6.3315076799769,-106.136286200602,
46.415512213551));
#105654=CARTESIAN_POINT('Ctrl Pts',(-5.60343728284684,-106.13959971806,
46.7952037062071));
#105655=CARTESIAN_POINT('Ctrl Pts',(-4.83713138513908,-106.142308691422,
47.1056213069264));
#105656=CARTESIAN_POINT('Ctrl Pts',(-4.83653094078341,-106.142310814057,
47.1058645368125));
#105657=CARTESIAN_POINT('Ctrl Pts',(-4.83593046869853,-106.142312936325,
47.1061077246858));
#105658=CARTESIAN_POINT('Ctrl Pts',(-4.83532996892096,-106.142315058227,
47.1063508705333));
#105659=CARTESIAN_POINT('Ctrl Pts',(-4.45208388380857,-106.143669281053,
47.2615294361883));
#105660=CARTESIAN_POINT('Ctrl Pts',(-4.05754299378175,-106.144874156872,
47.3995945298081));
#105661=CARTESIAN_POINT('Ctrl Pts',(-3.66121539196723,-106.145900257278,
47.5171739902597));
#105662=CARTESIAN_POINT('Ctrl Pts',(-3.66096463609723,-106.14590090649,
47.5172483826052));
#105663=CARTESIAN_POINT('Ctrl Pts',(-3.66071387888746,-106.145901555634,
47.5173227670713));
#105664=CARTESIAN_POINT('Ctrl Pts',(-3.66046312033793,-106.145902204708,
47.5173971436579));
#105665=CARTESIAN_POINT('Ctrl Pts',(-3.2637610423133,-106.146929046098,
47.6350615124803));
#105666=CARTESIAN_POINT('Ctrl Pts',(-2.86370064941682,-106.147783798159,
47.7330063971997));
#105667=CARTESIAN_POINT('Ctrl Pts',(-2.4603445045984,-106.148469666085,
47.8115990770106));
#105668=CARTESIAN_POINT('Ctrl Pts',(-1.65399667509145,-106.149840782208,
47.9687134227181));
#105669=CARTESIAN_POINT('Ctrl Pts',(-0.834569344109066,-106.150541678912,
48.0490282299905));
#105670=CARTESIAN_POINT('Ctrl Pts',(-0.00148059126605663,-106.150542509053,
48.049123354697));
#105671=CARTESIAN_POINT('Ctrl Pts',(-0.000577210160468193,-106.150542509954,
48.0491234578479));
#105672=CARTESIAN_POINT('Ctrl Pts',(0.000326186898436018,-106.150542510031,
48.0491234666616));
#105673=CARTESIAN_POINT('Ctrl Pts',(0.00122959991145055,-106.150542509284,
48.0491233811338));
#105674=CARTESIAN_POINT('Ctrl Pts',(0.833569884449283,-106.150541821614,
48.0490445819001));
#105675=CARTESIAN_POINT('Ctrl Pts',(1.65520033505861,-106.149842284008,
47.9688855120059));
#105676=CARTESIAN_POINT('Ctrl Pts',(2.46642665808851,-106.148459319231,
47.8104134450241));
#105677=CARTESIAN_POINT('Ctrl Pts',(2.46806532585644,-106.148456525658,
47.810093333286));
#105678=CARTESIAN_POINT('Ctrl Pts',(2.46970395092293,-106.148453729297,
47.8097729020206));
#105679=CARTESIAN_POINT('Ctrl Pts',(2.47134253329176,-106.148450930147,
47.8094521512422));
#105680=CARTESIAN_POINT('Ctrl Pts',(2.87573619906009,-106.147760114474,
47.730292515727));
#105681=CARTESIAN_POINT('Ctrl Pts',(3.2793713525434,-106.1468931067,47.6309432651929));
#105682=CARTESIAN_POINT('Ctrl Pts',(3.67543363668951,-106.145863376173,
47.5129478341463));
#105683=CARTESIAN_POINT('Ctrl Pts',(3.67740969127506,-106.145858238588,
47.5123591251934));
#105684=CARTESIAN_POINT('Ctrl Pts',(3.6793855564428,-106.145853096955,47.511769952391));
#105685=CARTESIAN_POINT('Ctrl Pts',(3.68136123134665,-106.145847951275,
47.5111803159316));
#105686=CARTESIAN_POINT('Ctrl Pts',(4.07697625635117,-106.144817565106,
47.3931097557476));
#105687=CARTESIAN_POINT('Ctrl Pts',(4.46412736153766,-106.143629199145,
47.2569365044609));
#105688=CARTESIAN_POINT('Ctrl Pts',(4.84309856064174,-106.142287579724,
47.1032021460406));
#105689=CARTESIAN_POINT('Ctrl Pts',(4.84534670543505,-106.142279620928,
47.1022901582741));
#105690=CARTESIAN_POINT('Ctrl Pts',(4.8475945620377,-106.142271656738,47.1013775525767));
#105691=CARTESIAN_POINT('Ctrl Pts',(4.84984213050326,-106.142263687158,
47.1004643290635));
#105692=CARTESIAN_POINT('Ctrl Pts',(5.60912679953664,-106.139571364027,
46.7919546557849));
#105693=CARTESIAN_POINT('Ctrl Pts',(6.33574194045715,-106.136267737277,
46.4133965260248));
#105694=CARTESIAN_POINT('Ctrl Pts',(7.02907985943282,-106.132341468464,
45.9634906826396));
#105695=CARTESIAN_POINT('Ctrl Pts',(7.03178141896602,-106.132326169937,
45.9617376450702));
#105696=CARTESIAN_POINT('Ctrl Pts',(7.03448247535396,-106.132310861945,
45.9599835229218));
#105697=CARTESIAN_POINT('Ctrl Pts',(7.03718302850995,-106.132295544488,
45.9582283161412));
#105698=CARTESIAN_POINT('Ctrl Pts',(7.38204809176053,-106.130339480063,
45.7340855341141));
#105699=CARTESIAN_POINT('Ctrl Pts',(7.71840032390511,-106.12822648132,45.4919598602332));
#105700=CARTESIAN_POINT('Ctrl Pts',(8.0392242787156,-106.126004198712,45.2373114962456));
#105701=CARTESIAN_POINT('Ctrl Pts',(8.04203856097133,-106.125984704749,
45.2350777092684));
#105702=CARTESIAN_POINT('Ctrl Pts',(8.04485165817245,-106.125965202316,
45.2328429517995));
#105703=CARTESIAN_POINT('Ctrl Pts',(8.04766356557634,-106.125945691445,
45.2306072275137));
#105704=CARTESIAN_POINT('Ctrl Pts',(8.36791505659232,-106.123723575138,
44.9759779196542));
#105705=CARTESIAN_POINT('Ctrl Pts',(8.67467357348861,-106.121381633773,
44.707618019778));
#105706=CARTESIAN_POINT('Ctrl Pts',(8.96814628689189,-106.118923088729,
44.425896661965));
#105707=CARTESIAN_POINT('Ctrl Pts',(8.97099933921568,-106.118899187503,
44.4231578527406));
#105708=CARTESIAN_POINT('Ctrl Pts',(8.97385113561159,-106.118875275262,
44.4204177812721));
#105709=CARTESIAN_POINT('Ctrl Pts',(8.97670167640393,-106.118851352007,
44.4176764478021));
#105710=CARTESIAN_POINT('Ctrl Pts',(9.32999891446848,-106.115886293638,
44.0779144117147));
#105711=CARTESIAN_POINT('Ctrl Pts',(9.66417554192483,-106.112752727983,
43.7188433531669));
#105712=CARTESIAN_POINT('Ctrl Pts',(9.97885407825738,-106.109447351369,
43.3400847088057));
#105713=CARTESIAN_POINT('Ctrl Pts',(10.1885493606719,-106.107244716609,
43.0876877648581));
#105714=CARTESIAN_POINT('Ctrl Pts',(10.3895855841744,-106.104965780709,
42.8265475763296));
#105715=CARTESIAN_POINT('Ctrl Pts',(10.5818420624514,-106.102609485322,
42.5565428685357));
#105716=CARTESIAN_POINT('Ctrl Pts',(10.5846207043787,-106.102575430287,
42.5526405480086));
#105717=CARTESIAN_POINT('Ctrl Pts',(10.5873974980225,-106.102541359258,
42.5487363947453));
#105718=CARTESIAN_POINT('Ctrl Pts',(10.5901724430624,-106.102507272232,
42.5448304084275));
#105719=CARTESIAN_POINT('Ctrl Pts',(10.8796168828292,-106.098951778321,
42.1374111603987));
#105720=CARTESIAN_POINT('Ctrl Pts',(11.1433913084655,-106.095290822873,
41.7179072176966));
#105721=CARTESIAN_POINT('Ctrl Pts',(11.3824342668052,-106.091527218229,
41.286640842082));
#105722=CARTESIAN_POINT('Ctrl Pts',(11.5395401744734,-106.089053669007,
41.0032001757753));
#105723=CARTESIAN_POINT('Ctrl Pts',(11.6859623428248,-106.086535775926,
40.7146782065199));
#105724=CARTESIAN_POINT('Ctrl Pts',(11.8219564077077,-106.083974287924,
40.4211607538777));
#105725=CARTESIAN_POINT('Ctrl Pts',(11.8242622915362,-106.083930855928,
40.4161839400145));
#105726=CARTESIAN_POINT('Ctrl Pts',(11.8265651725209,-106.083887411453,
40.4112056962914));
#105727=CARTESIAN_POINT('Ctrl Pts',(11.8288650518638,-106.083843954505,
40.4062260232858));
#105728=CARTESIAN_POINT('Ctrl Pts',(11.9985652580833,-106.080637415409,
40.0387930366037));
#105729=CARTESIAN_POINT('Ctrl Pts',(12.1518108814966,-106.077362503083,
39.6635252541031));
#105730=CARTESIAN_POINT('Ctrl Pts',(12.2884578381629,-106.074018618526,
39.2803540365954));
#105731=CARTESIAN_POINT('Ctrl Pts',(12.2904390918563,-106.073970135312,
39.2747984105615));
#105732=CARTESIAN_POINT('Ctrl Pts',(12.2924168234102,-106.073921638396,
39.2692412143669));
#105733=CARTESIAN_POINT('Ctrl Pts',(12.2943910342811,-106.073873127737,
39.263682443394));
#105734=CARTESIAN_POINT('Ctrl Pts',(12.3691147180667,-106.072037004137,
39.0532835186739));
#105735=CARTESIAN_POINT('Ctrl Pts',(12.4389393844213,-106.070176044469,
38.8400386622153));
#105736=CARTESIAN_POINT('Ctrl Pts',(12.5035762570557,-106.068297647952,
38.6247957408886));
#105737=CARTESIAN_POINT('Ctrl Pts',(12.5566089730012,-106.066756477026,
38.4481950447108));
#105738=CARTESIAN_POINT('Ctrl Pts',(12.6061487623035,-106.065203558732,
38.2702482336303));
#105739=CARTESIAN_POINT('Ctrl Pts',(12.6520104604043,-106.06364293164,38.0914180819211));
#105740=CARTESIAN_POINT('Ctrl Pts',(12.6535623385478,-106.0635901228,38.085366788242));
#105741=CARTESIAN_POINT('Ctrl Pts',(12.6551100158965,-106.063537304744,
38.0793144385253));
#105742=CARTESIAN_POINT('Ctrl Pts',(12.6566534832415,-106.063484477676,
38.0732610560783));
#105743=CARTESIAN_POINT('Ctrl Pts',(12.8351094941688,-106.057376601203,
37.3733677362908));
#105744=CARTESIAN_POINT('Ctrl Pts',(12.9572671436197,-106.051185254263,
36.6639096478065));
#105745=CARTESIAN_POINT('Ctrl Pts',(13.0235435378003,-106.044909576284,
35.9447881795028));
#105746=CARTESIAN_POINT('Ctrl Pts',(13.0329589662936,-106.04401803416,35.8426275709395));
#105747=CARTESIAN_POINT('Ctrl Pts',(13.0412466893059,-106.043124790181,
35.7402719491932));
#105748=CARTESIAN_POINT('Ctrl Pts',(13.0484079908575,-106.04222984199,35.6377210440063));
#105749=CARTESIAN_POINT('',(-15.1127562659896,-105.923015686551,21.9771318958976));
#105750=CARTESIAN_POINT('Ctrl Pts',(-15.1127562643184,-105.923015686872,
21.9771319327695));
#105751=CARTESIAN_POINT('Ctrl Pts',(-14.9688231644163,-105.929716764085,
22.7449993249753));
#105752=CARTESIAN_POINT('Ctrl Pts',(-14.721793979931,-105.941270146613,
24.0688858333296));
#105753=CARTESIAN_POINT('Ctrl Pts',(-14.5513390606291,-105.949362646837,
24.9961945101639));
#105754=CARTESIAN_POINT('Ctrl Pts',(-14.4845828980112,-105.952575590254,
25.364361359232));
#105755=CARTESIAN_POINT('Ctrl Pts',(-14.482449920255,-105.952678274161,
25.3761277695722));
#105756=CARTESIAN_POINT('Ctrl Pts',(-14.2548175091403,-105.963641161766,
26.6323502616796));
#105757=CARTESIAN_POINT('Ctrl Pts',(-14.0609699684899,-105.973431506083,
27.7542126012895));
#105758=CARTESIAN_POINT('Ctrl Pts',(-13.8965457893146,-105.982273789745,
28.7674379501635));
#105759=CARTESIAN_POINT('Ctrl Pts',(-13.8940894599987,-105.982406009284,
28.7825888087026));
#105760=CARTESIAN_POINT('Ctrl Pts',(-13.6941312916551,-105.993185743894,
30.0178240463715));
#105761=CARTESIAN_POINT('Ctrl Pts',(-13.5300995203672,-106.002980451825,
31.1401864066196));
#105762=CARTESIAN_POINT('Ctrl Pts',(-13.3967867883162,-106.012101076187,
32.185306440566));
#105763=CARTESIAN_POINT('Ctrl Pts',(-13.3949332232747,-106.012228151338,
32.1998678106812));
#105764=CARTESIAN_POINT('Ctrl Pts',(-13.2363029840622,-106.02313740719,
33.4499447126005));
#105765=CARTESIAN_POINT('Ctrl Pts',(-13.1216080616626,-106.033082025838,
34.5894851395965));
#105766=CARTESIAN_POINT('Ctrl Pts',(-13.0484079908575,-106.04222984199,
35.6377210440063));
#105767=CARTESIAN_POINT('',(-15.1201194311173,-105.923015686195,21.977131855212));
#105768=CARTESIAN_POINT('Ctrl Pts',(-15.1201194311174,-105.922672917634,
21.9378544684777));
#105769=CARTESIAN_POINT('Ctrl Pts',(-14.6921558207809,-105.942592094635,
24.2203658116806));
#105770=CARTESIAN_POINT('Ctrl Pts',(-14.2632626318308,-105.962512469398,
26.5030143971408));
#105771=CARTESIAN_POINT('Ctrl Pts',(-13.708393737692,-105.992398857951,
29.9276549230587));
#105772=CARTESIAN_POINT('Ctrl Pts',(-13.5382850380546,-106.002362113824,
31.069330832832));
#105773=CARTESIAN_POINT('Ctrl Pts',(-13.2424801454884,-106.022686793926,
33.3983082223562));
#105774=CARTESIAN_POINT('Ctrl Pts',(-13.1184320694482,-106.033048175224,
34.5856047829378));
#105775=CARTESIAN_POINT('Ctrl Pts',(-13.0388397659004,-106.043413306868,
35.773331091122));
#105776=CARTESIAN_POINT('Ctrl Pts',(-15.1201194311174,-105.922672917634,
21.9378544684777));
#105777=CARTESIAN_POINT('Ctrl Pts',(-14.9140100356995,-105.942746802079,
24.2400974197357));
#105778=CARTESIAN_POINT('Ctrl Pts',(-14.7067853851342,-105.962881859981,
26.5493544382906));
#105779=CARTESIAN_POINT('Ctrl Pts',(-14.445558510922,-105.992890693848,
29.9910525593828));
#105780=CARTESIAN_POINT('Ctrl Pts',(-14.3664378324265,-106.002911148185,
31.1402991592753));
#105781=CARTESIAN_POINT('Ctrl Pts',(-14.233844521602,-106.023292528346,
33.4778703411749));
#105782=CARTESIAN_POINT('Ctrl Pts',(-14.1811995342999,-106.033693699317,
34.670811090058));
#105783=CARTESIAN_POINT('Ctrl Pts',(-14.1547486237034,-106.043981142333,
35.850749899071));
#105784=CARTESIAN_POINT('Ctrl Pts',(-15.1201194311174,-105.922672917634,
21.9378544684777));
#105785=CARTESIAN_POINT('Ctrl Pts',(-15.099889876978,-106.064449871497,
24.2558745567181));
#105786=CARTESIAN_POINT('Ctrl Pts',(-15.0796613205792,-106.206225287805,
26.573894740881));
#105787=CARTESIAN_POINT('Ctrl Pts',(-15.0494459403491,-106.417991051754,
30.0362343759216));
#105788=CARTESIAN_POINT('Ctrl Pts',(-15.0393955140336,-106.488429887498,
31.1878991603959));
#105789=CARTESIAN_POINT('Ctrl Pts',(-15.0189623233717,-106.631636764097,
33.5293108958718));
#105790=CARTESIAN_POINT('Ctrl Pts',(-15.0085821457599,-106.704386675638,
34.7187614351544));
#105791=CARTESIAN_POINT('Ctrl Pts',(-14.9982486078675,-106.776809710886,
35.9028675950064));
#105792=CARTESIAN_POINT('',(-14.677236387289,-106.526463762391,35.7472390080568));
#105793=CARTESIAN_POINT('Origin',(-13.0484079908508,-109.042115611205,35.6115414375101));
#105794=CARTESIAN_POINT('Ctrl Pts',(-15.1127562722492,-105.923015686579,
21.9771318989517));
#105795=CARTESIAN_POINT('Ctrl Pts',(-15.1137589395839,-105.922978379338,
21.9728564142038));
#105796=CARTESIAN_POINT('Ctrl Pts',(-15.1130183458396,-105.923020765803,
21.9775208438313));
#105797=CARTESIAN_POINT('Ctrl Pts',(-15.1088131552815,-105.923292180775,
22.0049156503323));
#105798=CARTESIAN_POINT('Ctrl Pts',(-15.1053257156959,-105.923523364727,
22.0277996633556));
#105799=CARTESIAN_POINT('Ctrl Pts',(-15.096255820953,-105.924267794281,
22.0922941074923));
#105800=CARTESIAN_POINT('Ctrl Pts',(-15.0906476308585,-105.924785157753,
22.1341380586853));
#105801=CARTESIAN_POINT('Ctrl Pts',(-15.0779495198745,-105.926245268537,
22.2369683207462));
#105802=CARTESIAN_POINT('Ctrl Pts',(-15.0708512682562,-105.927191067031,
22.298064389708));
#105803=CARTESIAN_POINT('Ctrl Pts',(-15.0556923394526,-105.929683593897,
22.4398778755475));
#105804=CARTESIAN_POINT('Ctrl Pts',(-15.0476251156563,-105.931235165609,
22.5207334684673));
#105805=CARTESIAN_POINT('Ctrl Pts',(-15.0347023638743,-105.934258663532,
22.6617908275995));
#105806=CARTESIAN_POINT('Ctrl Pts',(-15.0300045260686,-105.935461996902,
22.7152973340939));
#105807=CARTESIAN_POINT('Ctrl Pts',(-15.0165372775642,-105.939270089906,
22.8759928124363));
#105808=CARTESIAN_POINT('Ctrl Pts',(-15.0076763183263,-105.942201993363,
22.9904201276687));
#105809=CARTESIAN_POINT('Ctrl Pts',(-14.9901912792268,-105.94909849598,
23.2373639928356));
#105810=CARTESIAN_POINT('Ctrl Pts',(-14.9815656511962,-105.953042011999,
23.3694806816286));
#105811=CARTESIAN_POINT('Ctrl Pts',(-14.9643245718817,-105.962260427242,
23.6577341770864));
#105812=CARTESIAN_POINT('Ctrl Pts',(-14.9557173219658,-105.967572250116,
23.8144740427167));
#105813=CARTESIAN_POINT('Ctrl Pts',(-14.938903313688,-105.979569915257,
24.148902469642));
#105814=CARTESIAN_POINT('Ctrl Pts',(-14.9306963721737,-105.986256017357,
24.3265910483959));
#105815=CARTESIAN_POINT('Ctrl Pts',(-14.9174168832437,-105.998540797111,
24.6389567403597));
#105816=CARTESIAN_POINT('Ctrl Pts',(-14.9122258855564,-106.003736342189,
24.7677305730731));
#105817=CARTESIAN_POINT('Ctrl Pts',(-14.9045597837592,-106.011996106976,
24.9677239610633));
#105818=CARTESIAN_POINT('Ctrl Pts',(-14.9020244940131,-106.014827071923,
25.0355271986197));
#105819=CARTESIAN_POINT('Ctrl Pts',(-14.8982483944721,-106.019189250447,
25.1389390015398));
#105820=CARTESIAN_POINT('Ctrl Pts',(-14.8969941679858,-106.020662596176,
25.173694093738));
#105821=CARTESIAN_POINT('Ctrl Pts',(-14.8951190929733,-106.022901402593,
25.2262533098112));
#105822=CARTESIAN_POINT('Ctrl Pts',(-14.8939491289154,-106.024309652537,
25.2592361254266));
#105823=CARTESIAN_POINT('Ctrl Pts',(-14.8927826937637,-106.025734720392,
25.2924688402843));
#105824=CARTESIAN_POINT('Ctrl Pts',(-14.892161441123,-106.026498930607,
25.3102551411767));
#105825=CARTESIAN_POINT('Ctrl Pts',(-14.8920369408421,-106.026652285298,
25.3138229554605));
#105826=CARTESIAN_POINT('Ctrl Pts',(-14.8845194188511,-106.035917698099,
25.529346221601));
#105827=CARTESIAN_POINT('Ctrl Pts',(-14.8770473474882,-106.046020156522,
25.7583822039091));
#105828=CARTESIAN_POINT('Ctrl Pts',(-14.8621997727933,-106.068095228471,
26.2466755381909));
#105829=CARTESIAN_POINT('Ctrl Pts',(-14.8548249299322,-106.080078995381,
26.5061079193922));
#105830=CARTESIAN_POINT('Ctrl Pts',(-14.8401294071089,-106.106076890423,
27.0583582854828));
#105831=CARTESIAN_POINT('Ctrl Pts',(-14.8328111985042,-106.120120491776,
27.3516422456737));
#105832=CARTESIAN_POINT('Ctrl Pts',(-14.8246446322392,-106.136947667222,
27.6984577671705));
#105833=CARTESIAN_POINT('Ctrl Pts',(-14.823736467682,-106.138835041799,
27.7372979892595));
#105834=CARTESIAN_POINT('Ctrl Pts',(-14.8191009961669,-106.148549483777,
27.93691966188));
#105835=CARTESIAN_POINT('Ctrl Pts',(-14.815386728753,-106.156601392978,
28.1014182372422));
#105836=CARTESIAN_POINT('Ctrl Pts',(-14.809824179915,-106.169025428889,
28.35407942407));
#105837=CARTESIAN_POINT('Ctrl Pts',(-14.8079714793223,-106.173224454934,
28.4392853745151));
#105838=CARTESIAN_POINT('Ctrl Pts',(-14.8051927940435,-106.179607616895,
28.5685707683032));
#105839=CARTESIAN_POINT('Ctrl Pts',(-14.8042666270449,-106.181749440321,
28.611911977648));
#105840=CARTESIAN_POINT('Ctrl Pts',(-14.8028772316732,-106.184983077983,
28.6772926709053));
#105841=CARTESIAN_POINT('Ctrl Pts',(-14.8020667088416,-106.186875463072,
28.715538998424));
#105842=CARTESIAN_POINT('Ctrl Pts',(-14.8012560495206,-106.188778450062,
28.7539735460917));
#105843=CARTESIAN_POINT('Ctrl Pts',(-14.8007927705123,-106.189868455022,
28.7759822279882));
#105844=CARTESIAN_POINT('Ctrl Pts',(-14.8006452347086,-106.190215897141,
28.7829967735227));
#105845=CARTESIAN_POINT('Ctrl Pts',(-14.800042128273,-106.191637032928,
28.8116861898516));
#105846=CARTESIAN_POINT('Ctrl Pts',(-14.7995231949966,-106.19286445557,
28.8364532052557));
#105847=CARTESIAN_POINT('Ctrl Pts',(-14.7908185316502,-106.213529744708,
29.2532507156534));
#105848=CARTESIAN_POINT('Ctrl Pts',(-14.7826461199589,-106.234078595766,
29.6648392698831));
#105849=CARTESIAN_POINT('Ctrl Pts',(-14.7723534446791,-106.261026331463,
30.2043700802028));
#105850=CARTESIAN_POINT('Ctrl Pts',(-14.7702806234127,-106.266506595489,
30.3140864136708));
#105851=CARTESIAN_POINT('Ctrl Pts',(-14.7627767210144,-106.286518669345,
30.7148915916311));
#105852=CARTESIAN_POINT('Ctrl Pts',(-14.7573200682162,-106.301396101831,
31.0131428722068));
#105853=CARTESIAN_POINT('Ctrl Pts',(-14.74906670022,-106.324240012284,31.4730277486123));
#105854=CARTESIAN_POINT('Ctrl Pts',(-14.7463042548656,-106.331942470451,
31.6284073749094));
#105855=CARTESIAN_POINT('Ctrl Pts',(-14.7421419236958,-106.343616811904,
31.8645940922492));
#105856=CARTESIAN_POINT('Ctrl Pts',(-14.7407513752563,-106.347528357261,
31.9438425449884));
#105857=CARTESIAN_POINT('Ctrl Pts',(-14.73866080869,-106.353424373387,32.0634933713277));
#105858=CARTESIAN_POINT('Ctrl Pts',(-14.7376143400524,-106.35637955485,
32.1235133213712));
#105859=CARTESIAN_POINT('Ctrl Pts',(-14.7365660889203,-106.359345217709,
32.1838248605019));
#105860=CARTESIAN_POINT('Ctrl Pts',(-14.7358668590875,-106.361324624025,
32.2240973270885));
#105861=CARTESIAN_POINT('Ctrl Pts',(-14.735478697063,-106.362424163804,
32.2464792872001));
#105862=CARTESIAN_POINT('Ctrl Pts',(-14.7348796560767,-106.364121941564,
32.2810531918137));
#105863=CARTESIAN_POINT('Ctrl Pts',(-14.7345924888936,-106.364936218728,
32.297641529751));
#105864=CARTESIAN_POINT('Ctrl Pts',(-14.7284893544555,-106.382249664393,
32.6504856755999));
#105865=CARTESIAN_POINT('Ctrl Pts',(-14.7227462200082,-106.398660592816,
32.9876144804442));
#105866=CARTESIAN_POINT('Ctrl Pts',(-14.7132741872054,-106.42566266852,
33.5496006355449));
#105867=CARTESIAN_POINT('Ctrl Pts',(-14.7095194906653,-106.436350966185,
33.7739965099575));
#105868=CARTESIAN_POINT('Ctrl Pts',(-14.7009671719353,-106.460616462929,
34.2890110600921));
#105869=CARTESIAN_POINT('Ctrl Pts',(-14.6961793891533,-106.474124970362,
34.579863870913));
#105870=CARTESIAN_POINT('Ctrl Pts',(-14.6866620734226,-106.500679058434,
35.1627082464064));
#105871=CARTESIAN_POINT('Ctrl Pts',(-14.6819323036089,-106.513724844963,
35.4546998082483));
#105872=CARTESIAN_POINT('Ctrl Pts',(-14.6772363873699,-106.526463762575,
35.7472390104944));
#105873=CARTESIAN_POINT('Ctrl Pts',(13.0506599513109,-106.041943556814,
35.6049160121648));
#105874=CARTESIAN_POINT('Ctrl Pts',(13.9452672920439,-106.042470044915,
35.6652455730253));
#105875=CARTESIAN_POINT('Ctrl Pts',(14.6931522400078,-106.534914270486,
35.7113867159722));
#105876=CARTESIAN_POINT('Ctrl Pts',(12.994665534084,-106.049186932343,36.4349246364425));
#105877=CARTESIAN_POINT('Ctrl Pts',(13.9197911994115,-106.05023287147,36.5547773887791));
#105878=CARTESIAN_POINT('Ctrl Pts',(14.6830411980978,-106.577688186803,
36.6447195463203));
#105879=CARTESIAN_POINT('Ctrl Pts',(12.8645686717127,-106.05636833069,37.2578313790874));
#105880=CARTESIAN_POINT('Ctrl Pts',(13.8133458980507,-106.057957236281,
37.4399019257025));
#105881=CARTESIAN_POINT('Ctrl Pts',(14.5858521875844,-106.620672224277,
37.5788120640398));
#105882=CARTESIAN_POINT('Ctrl Pts',(12.5540605433606,-106.066995658433,
38.4756025196078));
#105883=CARTESIAN_POINT('Ctrl Pts',(13.5276888345518,-106.069443111054,
38.7560528118104));
#105884=CARTESIAN_POINT('Ctrl Pts',(14.3024600835673,-106.685060784847,
38.9727646709482));
#105885=CARTESIAN_POINT('Ctrl Pts',(12.4325297806532,-106.070478727177,
38.8747226652953));
#105886=CARTESIAN_POINT('Ctrl Pts',(13.412086687273,-106.073227824587,39.1897380263527));
#105887=CARTESIAN_POINT('Ctrl Pts',(14.1860194705717,-106.706315801452,
39.4320439093816));
#105888=CARTESIAN_POINT('Ctrl Pts',(12.1562512523994,-106.077267525087,
39.6526418537589));
#105889=CARTESIAN_POINT('Ctrl Pts',(13.1433042315435,-106.080628948867,
40.0378228675083));
#105890=CARTESIAN_POINT('Ctrl Pts',(13.9120260951925,-106.747986894414,
40.3309035189672));
#105891=CARTESIAN_POINT('Ctrl Pts',(12.0010219214931,-106.080590909536,
40.0334639916533));
#105892=CARTESIAN_POINT('Ctrl Pts',(12.9895487580224,-106.084263698227,
40.4543238897277));
#105893=CARTESIAN_POINT('Ctrl Pts',(13.7539909384892,-106.768508476772,
40.7727672892029));
#105894=CARTESIAN_POINT('Ctrl Pts',(11.4845433906144,-106.090350012511,
41.1517464280596));
#105895=CARTESIAN_POINT('Ctrl Pts',(12.4697595832055,-106.094991005282,
41.6835515253558));
#105896=CARTESIAN_POINT('Ctrl Pts',(13.2168276333156,-106.829132625838,
42.0759839007902));
#105897=CARTESIAN_POINT('Ctrl Pts',(11.0729657373995,-106.09657660077,41.8652427715966));
#105898=CARTESIAN_POINT('Ctrl Pts',(12.0469202098939,-106.101863111166,
42.4710168615217));
#105899=CARTESIAN_POINT('Ctrl Pts',(12.7755966687857,-106.868216590379,
42.913274348889));
#105900=CARTESIAN_POINT('Ctrl Pts',(10.1073730989715,-106.108437906184,
43.2244137476733));
#105901=CARTESIAN_POINT('Ctrl Pts',(11.0386769715294,-106.115031628591,
43.9799794977697));
#105902=CARTESIAN_POINT('Ctrl Pts',(11.7165545876796,-106.943336688049,
44.518059282947));
#105903=CARTESIAN_POINT('Ctrl Pts',(9.56883182280441,-106.113881861626,
43.8482292531852));
#105904=CARTESIAN_POINT('Ctrl Pts',(10.4687985102594,-106.121105916186,
44.6760239138664));
#105905=CARTESIAN_POINT('Ctrl Pts',(11.1154735473337,-106.978142884905,
45.2592845310788));
#105906=CARTESIAN_POINT('Ctrl Pts',(8.68063603202632,-106.121336092015,
44.7023994512259));
#105907=CARTESIAN_POINT('Ctrl Pts',(9.52062438156333,-106.129455057965,
45.6327407998194));
#105908=CARTESIAN_POINT('Ctrl Pts',(10.1117064878737,-107.026106884181,
46.2784966410299));
#105909=CARTESIAN_POINT('Ctrl Pts',(8.37105823843853,-106.123701766028,
44.9734788430498));
#105910=CARTESIAN_POINT('Ctrl Pts',(9.18811884405772,-106.132114670108,
45.9375021654337));
#105911=CARTESIAN_POINT('Ctrl Pts',(9.75968058040474,-107.04139331084,46.6029180169743));
#105912=CARTESIAN_POINT('Ctrl Pts',(7.72426638546103,-106.128189589344,
45.4877324587721));
#105913=CARTESIAN_POINT('Ctrl Pts',(8.49052653436644,-106.137171833097,
46.5169956453276));
#105914=CARTESIAN_POINT('Ctrl Pts',(9.02052909940786,-107.070483521898,
47.2196657281388));
#105915=CARTESIAN_POINT('Ctrl Pts',(7.3850714044158,-106.130322303959,45.7321173476459));
#105916=CARTESIAN_POINT('Ctrl Pts',(8.1232998544423,-106.139579842907,46.7929262392565));
#105917=CARTESIAN_POINT('Ctrl Pts',(8.63112012313335,-107.084353417907,
47.5133889523922));
#105918=CARTESIAN_POINT('Ctrl Pts',(6.34140333827374,-106.136241986092,
46.4104457324507));
#105919=CARTESIAN_POINT('Ctrl Pts',(6.98800570003407,-106.146286158219,
47.5613938580548));
#105920=CARTESIAN_POINT('Ctrl Pts',(7.42763257667989,-107.122972054157,
48.330496946223));
#105921=CARTESIAN_POINT('Ctrl Pts',(5.61208484008616,-106.139560865147,
46.7907516033096));
#105922=CARTESIAN_POINT('Ctrl Pts',(6.19110286586204,-106.150052095154,
47.9929274874334));
#105923=CARTESIAN_POINT('Ctrl Pts',(6.58104320998833,-107.144741000021,
48.7900955682524));
#105924=CARTESIAN_POINT('Ctrl Pts',(4.46872057001061,-106.143615093745,
47.2553201857215));
#105925=CARTESIAN_POINT('Ctrl Pts',(4.93668982037519,-106.154664937377,
48.5215068518849));
#105926=CARTESIAN_POINT('Ctrl Pts',(5.24758116240155,-107.171414153816,
49.3526826200764));
#105927=CARTESIAN_POINT('Ctrl Pts',(4.07931398726996,-106.144811476515,
47.3924120722731));
#105928=CARTESIAN_POINT('Ctrl Pts',(4.50828259564872,-106.156028811095,
48.6777912995619));
#105929=CARTESIAN_POINT('Ctrl Pts',(4.79229846792282,-107.179302678846,
49.5189482335053));
#105930=CARTESIAN_POINT('Ctrl Pts',(3.28340796568005,-106.146884411131,
47.6299468517268));
#105931=CARTESIAN_POINT('Ctrl Pts',(3.63111013599849,-106.15839494597,48.9489235015937));
#105932=CARTESIAN_POINT('Ctrl Pts',(3.86008387231024,-107.192988935056,
49.8072926426985));
#105933=CARTESIAN_POINT('Ctrl Pts',(2.87775369649836,-106.14775665511,47.7298961119128));
#105934=CARTESIAN_POINT('Ctrl Pts',(3.18343346452264,-106.159391301403,
49.063094525408));
#105935=CARTESIAN_POINT('Ctrl Pts',(3.38419387951299,-107.198756294025,
49.9287314394973));
#105936=CARTESIAN_POINT('Ctrl Pts',(1.65851964654396,-106.149839455243,
47.9685613676202));
#105937=CARTESIAN_POINT('Ctrl Pts',(1.8355898298821,-106.16177383169,49.3361054547475));
#105938=CARTESIAN_POINT('Ctrl Pts',(1.95194052077326,-107.212541843472,
50.2189312565781));
#105939=CARTESIAN_POINT('Ctrl Pts',(0.835227422661376,-106.15054180625,
48.0490428214099));
#105940=CARTESIAN_POINT('Ctrl Pts',(0.924818515698567,-106.162577083975,
49.4281490508273));
#105941=CARTESIAN_POINT('Ctrl Pts',(0.983147918453385,-107.217199840616,
50.3168915818068));
#105942=CARTESIAN_POINT('Ctrl Pts',(-0.832768222992536,-106.150543198262,
48.0492023301915));
#105943=CARTESIAN_POINT('Ctrl Pts',(-0.922096373268694,-106.162578677784,
49.4283316814157));
#105944=CARTESIAN_POINT('Ctrl Pts',(-0.980253493970084,-107.217209069474,
50.317085737035));
#105945=CARTESIAN_POINT('Ctrl Pts',(-1.65312227072712,-106.149842268564,
47.9688837422757));
#105946=CARTESIAN_POINT('Ctrl Pts',(-1.82962402998009,-106.161777034876,
49.3364725033209));
#105947=CARTESIAN_POINT('Ctrl Pts',(-1.94558760170814,-107.212560549233,
50.2193239040649));
#105948=CARTESIAN_POINT('Ctrl Pts',(-2.86395561288243,-106.147783364619,
47.7329567184875));
#105949=CARTESIAN_POINT('Ctrl Pts',(-3.16819876434046,-106.159421822972,
49.0665919508888));
#105950=CARTESIAN_POINT('Ctrl Pts',(-3.36799815899169,-107.198932959578,
49.9324509809934));
#105951=CARTESIAN_POINT('Ctrl Pts',(-3.26426679794154,-106.146927965454,
47.6349376829002));
#105952=CARTESIAN_POINT('Ctrl Pts',(-3.60999409319598,-106.158444688423,
48.9546234216449));
#105953=CARTESIAN_POINT('Ctrl Pts',(-3.83763858871442,-107.193276796655,
49.8133549543202));
#105954=CARTESIAN_POINT('Ctrl Pts',(-4.05816396959236,-106.14487254862,
47.3994102423418));
#105955=CARTESIAN_POINT('Ctrl Pts',(-4.48499874724259,-106.156098468947,
48.6857732992607));
#105956=CARTESIAN_POINT('Ctrl Pts',(-4.7675531859288,-107.179705562051,
49.5274385321489));
#105957=CARTESIAN_POINT('Ctrl Pts',(-4.45331511697464,-106.143665514788,
47.2610978649291));
#105958=CARTESIAN_POINT('Ctrl Pts',(-4.91974934168775,-106.15472241276,
48.5280928783299));
#105959=CARTESIAN_POINT('Ctrl Pts',(-5.2295843070118,-107.171746369183,
49.3596869594924));
#105960=CARTESIAN_POINT('Ctrl Pts',(-5.60476326784341,-106.139595030609,
46.7946665774842));
#105961=CARTESIAN_POINT('Ctrl Pts',(-6.18308556291711,-106.150090956188,
47.9973805211518));
#105962=CARTESIAN_POINT('Ctrl Pts',(-6.57254118028704,-107.144965208577,
48.7948298283723));
#105963=CARTESIAN_POINT('Ctrl Pts',(-6.33400889531661,-106.136274814961,
46.4142075482703));
#105964=CARTESIAN_POINT('Ctrl Pts',(-6.97994353185915,-106.146323308594,
47.5656508696203));
#105965=CARTESIAN_POINT('Ctrl Pts',(-7.41905141575284,-107.12318734057,
48.3350407815137));
#105966=CARTESIAN_POINT('Ctrl Pts',(-7.71733489648177,-106.12844666838,
45.517190798476));
#105967=CARTESIAN_POINT('Ctrl Pts',(-8.48294385464968,-106.137465633557,
46.5506618435892));
#105968=CARTESIAN_POINT('Ctrl Pts',(-9.01366121970363,-107.072137062558,
47.254921668866));
#105969=CARTESIAN_POINT('Ctrl Pts',(-8.37564480868082,-106.123888985917,
44.9949321173909));
#105970=CARTESIAN_POINT('Ctrl Pts',(-9.19301698665133,-106.132331999688,
45.9624056687798));
#105971=CARTESIAN_POINT('Ctrl Pts',(-9.76625476105618,-107.042569311223,
46.6283035210218));
#105972=CARTESIAN_POINT('Ctrl Pts',(-9.56498227436995,-106.113920858058,
43.8526978016233));
#105973=CARTESIAN_POINT('Ctrl Pts',(-10.4647118192738,-106.121149573985,
44.6810266015163));
#105974=CARTESIAN_POINT('Ctrl Pts',(-11.1111724485715,-106.978392474345,
45.2645998796801));
#105975=CARTESIAN_POINT('Ctrl Pts',(-10.1023732663358,-106.108486711199,
43.2300062484722));
#105976=CARTESIAN_POINT('Ctrl Pts',(-11.0334005013303,-106.115085849679,
43.9861926191778));
#105977=CARTESIAN_POINT('Ctrl Pts',(-11.7109683535226,-106.943648754913,
44.5247008317167));
#105978=CARTESIAN_POINT('Ctrl Pts',(-10.8224722263714,-106.099659809262,
42.2185434706705));
#105979=CARTESIAN_POINT('Ctrl Pts',(-11.786745980449,-106.1052683418,42.8612176433251));
#105980=CARTESIAN_POINT('Ctrl Pts',(-12.5014040208905,-106.887706659705,
43.3296514501873));
#105981=CARTESIAN_POINT('Ctrl Pts',(-11.0489223642143,-106.096589365425,
41.8667054561061));
#105982=CARTESIAN_POINT('Ctrl Pts',(-12.0214252447305,-106.101869230247,
42.4717180387153));
#105983=CARTESIAN_POINT('Ctrl Pts',(-12.7472426952938,-106.868346298607,
42.9154837776152));
#105984=CARTESIAN_POINT('Ctrl Pts',(-11.4643846634178,-106.090333346943,
41.1498367431422));
#105985=CARTESIAN_POINT('Ctrl Pts',(-12.4481367269347,-106.094963471164,
41.6803964278394));
#105986=CARTESIAN_POINT('Ctrl Pts',(-13.1928083773813,-106.829100158482,
42.0745520823657));
#105987=CARTESIAN_POINT('Ctrl Pts',(-11.6543078300707,-106.087139252362,
40.7838297566336));
#105988=CARTESIAN_POINT('Ctrl Pts',(-12.6412486500549,-106.091448300777,
41.2775977979294));
#105989=CARTESIAN_POINT('Ctrl Pts',(-13.3936006968941,-106.809161491696,
41.6466657654874));
#105990=CARTESIAN_POINT('Ctrl Pts',(-12.1721062634973,-106.077364104233,
39.6637087277073));
#105991=CARTESIAN_POINT('Ctrl Pts',(-13.1604664975031,-106.080743325586,
40.0509291410826));
#105992=CARTESIAN_POINT('Ctrl Pts',(-13.9315092893703,-106.748514481099,
40.3429740651266));
#105993=CARTESIAN_POINT('Ctrl Pts',(-12.4484350768016,-106.070591762038,
38.8876751774776));
#105994=CARTESIAN_POINT('Ctrl Pts',(-13.4296690693427,-106.073360104239,
39.2048957731922));
#105995=CARTESIAN_POINT('Ctrl Pts',(-14.2056461815317,-106.706911524584,
39.445788457408));
#105996=CARTESIAN_POINT('Ctrl Pts',(-12.8632784643187,-106.05643153357,
37.2650737117444));
#105997=CARTESIAN_POINT('Ctrl Pts',(-13.8122503629315,-106.058025410555,
37.4477139240426));
#105998=CARTESIAN_POINT('Ctrl Pts',(-14.5848245193911,-106.621051743839,
37.587052770916));
#105999=CARTESIAN_POINT('Ctrl Pts',(-12.9947652349114,-106.049177125749,
36.4338009120148));
#106000=CARTESIAN_POINT('Ctrl Pts',(-13.9198520478811,-106.050222168205,
36.5535509149519));
#106001=CARTESIAN_POINT('Ctrl Pts',(-14.6830830784372,-106.577628806817,
36.6434269793715));
#106002=CARTESIAN_POINT('Ctrl Pts',(-13.0506566528984,-106.041943915647,
35.6049571304143));
#106003=CARTESIAN_POINT('Ctrl Pts',(-13.9452654532079,-106.042470434238,
35.6652901849965));
#106004=CARTESIAN_POINT('Ctrl Pts',(-14.6931511176127,-106.534916439579,
35.7114339431173));
#106005=CARTESIAN_POINT('Ctrl Pts',(-14.6772363872987,-106.526463762768,
35.7472390149324));
#106006=CARTESIAN_POINT('Ctrl Pts',(-14.674721821293,-106.53534827336,35.9421292385861));
#106007=CARTESIAN_POINT('Ctrl Pts',(-14.6683168131004,-106.544219788716,
36.1365686881413));
#106008=CARTESIAN_POINT('Ctrl Pts',(-14.6477793810916,-106.562059278914,
36.5272598977282));
#106009=CARTESIAN_POINT('Ctrl Pts',(-14.6335408309876,-106.571026914316,
36.7235000107257));
#106010=CARTESIAN_POINT('Ctrl Pts',(-14.5973980069621,-106.588917077459,
37.1147157562412));
#106011=CARTESIAN_POINT('Ctrl Pts',(-14.5755087276517,-106.597839692096,
37.3096938199543));
#106012=CARTESIAN_POINT('Ctrl Pts',(-14.5245094618989,-106.61549856061,
37.6953319465831));
#106013=CARTESIAN_POINT('Ctrl Pts',(-14.4955343724818,-106.624235339278,
37.8860078241879));
#106014=CARTESIAN_POINT('Ctrl Pts',(-14.4325010015726,-106.641033637042,
38.2524172800815));
#106015=CARTESIAN_POINT('Ctrl Pts',(-14.3989774793301,-106.649097265356,
38.4282120647432));
#106016=CARTESIAN_POINT('Ctrl Pts',(-14.3599006542064,-106.657640846337,
38.6143840043275));
#106017=CARTESIAN_POINT('Ctrl Pts',(-14.3576276577587,-106.658135037697,
38.6251524505847));
#106018=CARTESIAN_POINT('Ctrl Pts',(-14.2947201040211,-106.671736519899,
38.9215180461357));
#106019=CARTESIAN_POINT('Ctrl Pts',(-14.2259577530334,-106.684727227997,
39.2042973308251));
#106020=CARTESIAN_POINT('Ctrl Pts',(-14.0721754453587,-106.710482838065,
39.7644308859975));
#106021=CARTESIAN_POINT('Ctrl Pts',(-13.987122476827,-106.723247223025,
40.041772885008));
#106022=CARTESIAN_POINT('Ctrl Pts',(-13.800766917768,-106.74855468651,40.591181363293));
#106023=CARTESIAN_POINT('Ctrl Pts',(-13.6994022260653,-106.761096707351,
40.8632230664507));
#106024=CARTESIAN_POINT('Ctrl Pts',(-13.5633070638718,-106.776550682533,
41.1981635261551));
#106025=CARTESIAN_POINT('Ctrl Pts',(-13.5359160130728,-106.779598329611,
41.2642034996422));
#106026=CARTESIAN_POINT('Ctrl Pts',(-13.5025547649396,-106.78323680122,
41.343031126192));
#106027=CARTESIAN_POINT('Ctrl Pts',(-13.4970382713435,-106.783836097413,
41.3560144013427));
#106028=CARTESIAN_POINT('Ctrl Pts',(-13.4272594970913,-106.791387195802,
41.5195967466115));
#106029=CARTESIAN_POINT('Ctrl Pts',(-13.3604516913167,-106.798296459949,
41.6692072146038));
#106030=CARTESIAN_POINT('Ctrl Pts',(-13.2217791772996,-106.812027096452,
41.9664165357486));
#106031=CARTESIAN_POINT('Ctrl Pts',(-13.1499139322451,-106.818848520919,
42.1140165058841));
#106032=CARTESIAN_POINT('Ctrl Pts',(-13.0150647126773,-106.831128302411,
42.3796473255803));
#106033=CARTESIAN_POINT('Ctrl Pts',(-12.9529446602108,-106.836602175506,
42.4980280622466));
#106034=CARTESIAN_POINT('Ctrl Pts',(-12.87978835284,-106.84283984944,42.6329032037949));
#106035=CARTESIAN_POINT('Ctrl Pts',(-12.870419033723,-106.843634960118,
42.6500946616383));
#106036=CARTESIAN_POINT('Ctrl Pts',(-12.7859808402561,-106.850766816995,
42.8042873489593));
#106037=CARTESIAN_POINT('Ctrl Pts',(-12.7085373236876,-106.857072013922,
42.9405477988122));
#106038=CARTESIAN_POINT('Ctrl Pts',(-12.548812347371,-106.869609919991,
43.2113923214831));
#106039=CARTESIAN_POINT('Ctrl Pts',(-12.4665118662296,-106.87584221151,
43.3459669180054));
#106040=CARTESIAN_POINT('Ctrl Pts',(-12.3039152234053,-106.887726541203,
43.6024903687044));
#106041=CARTESIAN_POINT('Ctrl Pts',(-12.2239086424859,-106.893387844688,
43.7246463092064));
#106042=CARTESIAN_POINT('Ctrl Pts',(-12.1323777014494,-106.89966239594,
43.8599916643657));
#106043=CARTESIAN_POINT('Ctrl Pts',(-12.1224071931286,-106.900343258019,
43.8746777289996));
#106044=CARTESIAN_POINT('Ctrl Pts',(-11.8384444532723,-106.919660051715,
44.2913235429739));
#106045=CARTESIAN_POINT('Ctrl Pts',(-11.5464497723829,-106.937576254885,
44.6774000351379));
#106046=CARTESIAN_POINT('Ctrl Pts',(-10.9481088366048,-106.970778403003,
45.3922600674636));
#106047=CARTESIAN_POINT('Ctrl Pts',(-10.6441627006463,-106.986160611493,
45.7231603555322));
#106048=CARTESIAN_POINT('Ctrl Pts',(-10.3111935854434,-107.001552785216,
46.0540026058301));
#106049=CARTESIAN_POINT('Ctrl Pts',(-10.2975426745184,-107.002181387994,
46.0675137567036));
#106050=CARTESIAN_POINT('Ctrl Pts',(-10.1535687912634,-107.008785526593,
46.2094610118521));
#106051=CARTESIAN_POINT('Ctrl Pts',(-10.0207766500607,-107.014653520584,
46.3355704913047));
#106052=CARTESIAN_POINT('Ctrl Pts',(-9.75217435251118,-107.026088042197,
46.581265421106));
#106053=CARTESIAN_POINT('Ctrl Pts',(-9.61644259934838,-107.031657852144,
46.7009220964108));
#106054=CARTESIAN_POINT('Ctrl Pts',(-9.40605068782666,-107.039975864835,
46.8795720055965));
#106055=CARTESIAN_POINT('Ctrl Pts',(-9.33325420189531,-107.042798556416,
46.9401877928605));
#106056=CARTESIAN_POINT('Ctrl Pts',(-9.24471167006544,-107.046164907445,
47.0124666194224));
#106057=CARTESIAN_POINT('Ctrl Pts',(-9.22965366235902,-107.046735102824,
47.0247088837293));
#106058=CARTESIAN_POINT('Ctrl Pts',(-9.05274598223895,-107.053407008974,
47.1679522514107));
#106059=CARTESIAN_POINT('Ctrl Pts',(-8.88838175544876,-107.059342830602,
47.2953485918482));
#106060=CARTESIAN_POINT('Ctrl Pts',(-8.55429157324271,-107.07089169485,
47.5431390566007));
#106061=CARTESIAN_POINT('Ctrl Pts',(-8.38454373985039,-107.076503059399,
47.6634968216736));
#106062=CARTESIAN_POINT('Ctrl Pts',(-8.17660568449222,-107.083074939514,
47.8044179522812));
#106063=CARTESIAN_POINT('Ctrl Pts',(-8.14034527325773,-107.084210029441,
47.8287562754722));
#106064=CARTESIAN_POINT('Ctrl Pts',(-8.09184754188998,-107.085713720293,
47.860996185956));
#106065=CARTESIAN_POINT('Ctrl Pts',(-8.07968799976779,-107.086089524716,
47.869053419828));
#106066=CARTESIAN_POINT('Ctrl Pts',(-7.89579646603997,-107.091754707631,
47.9905116857371));
#106067=CARTESIAN_POINT('Ctrl Pts',(-7.72230239096482,-107.096860246949,
48.0999310255596));
#106068=CARTESIAN_POINT('Ctrl Pts',(-7.37175918236288,-107.106706075642,
48.3108871505703));
#106069=CARTESIAN_POINT('Ctrl Pts',(-7.1947212498021,-107.111447337984,
48.4124449342125));
#106070=CARTESIAN_POINT('Ctrl Pts',(-6.95826693428078,-107.11747767903,
48.5415953283004));
#106071=CARTESIAN_POINT('Ctrl Pts',(-6.90090422473949,-107.11891762869,
48.5724328397263));
#106072=CARTESIAN_POINT('Ctrl Pts',(-6.66308471655931,-107.124792753265,
48.6982481318143));
#106073=CARTESIAN_POINT('Ctrl Pts',(-6.48010709271874,-107.129085810187,
48.7901724907525));
#106074=CARTESIAN_POINT('Ctrl Pts',(-6.11690244364276,-107.137168058923,
48.9632370749149));
#106075=CARTESIAN_POINT('Ctrl Pts',(-5.93684103965463,-107.14097033397,
49.0446572550854));
#106076=CARTESIAN_POINT('Ctrl Pts',(-5.6996943615625,-107.145709181242,
49.1461522877468));
#106077=CARTESIAN_POINT('Ctrl Pts',(-5.64401652533668,-107.146802674753,
49.1695738284837));
#106078=CARTESIAN_POINT('Ctrl Pts',(-5.57378536284978,-107.14815779983,
49.1986015839201));
#106079=CARTESIAN_POINT('Ctrl Pts',(-5.5593495997587,-107.148435076158,
49.2045408383545));
#106080=CARTESIAN_POINT('Ctrl Pts',(-5.40235044356487,-107.151436861021,
49.2688368660803));
#106081=CARTESIAN_POINT('Ctrl Pts',(-5.25840609849237,-107.154068338195,
49.3251821608621));
#106082=CARTESIAN_POINT('Ctrl Pts',(-4.96812681432566,-107.159129742151,
49.4335293511546));
#106083=CARTESIAN_POINT('Ctrl Pts',(-4.82178708851993,-107.161559185975,
49.4855208464336));
#106084=CARTESIAN_POINT('Ctrl Pts',(-4.52780777604177,-107.166195003887,
49.5847117789147));
#106085=CARTESIAN_POINT('Ctrl Pts',(-4.38016818332849,-107.168401378808,
49.6319112396733));
#106086=CARTESIAN_POINT('Ctrl Pts',(-3.77398037576188,-107.176967323145,
49.8151407343856));
#106087=CARTESIAN_POINT('Ctrl Pts',(-3.31165582087448,-107.182349073861,
49.9302200467381));
#106088=CARTESIAN_POINT('Ctrl Pts',(-2.83944850962088,-107.186731307166,
50.023874879007));
#106089=CARTESIAN_POINT('Ctrl Pts',(-2.83342524163398,-107.186787022107,
50.0250655947849));
#106090=CARTESIAN_POINT('Ctrl Pts',(-2.64666472017028,-107.188508882152,
50.0618645964038));
#106091=CARTESIAN_POINT('Ctrl Pts',(-2.46547883506229,-107.19001326705,
50.0940196162377));
#106092=CARTESIAN_POINT('Ctrl Pts',(-2.10240406359842,-107.192698258276,
50.1514149471095));
#106093=CARTESIAN_POINT('Ctrl Pts',(-1.9205189975206,-107.193879898643,
50.1766773375657));
#106094=CARTESIAN_POINT('Ctrl Pts',(-1.63013896958523,-107.195505294596,
50.2114303853052));
#106095=CARTESIAN_POINT('Ctrl Pts',(-1.52219926834,-107.196052689711,50.2231352931739));
#106096=CARTESIAN_POINT('Ctrl Pts',(-1.22937334712953,-107.197382816023,
50.2515791665272));
#106097=CARTESIAN_POINT('Ctrl Pts',(-1.04479338477625,-107.198056119189,
50.2659796190438));
#106098=CARTESIAN_POINT('Ctrl Pts',(-0.674028073393855,-107.199077266786,
50.2878210988273));
#106099=CARTESIAN_POINT('Ctrl Pts',(-0.487839254872342,-107.199423627646,
50.295230400217));
#106100=CARTESIAN_POINT('Ctrl Pts',(-0.201230170223162,-107.199699082473,
50.301121706577));
#106101=CARTESIAN_POINT('Ctrl Pts',(-0.101340614264424,-107.199747438611,
50.3021555040246));
#106102=CARTESIAN_POINT('Ctrl Pts',(0.00289784581291093,-107.1997478827,
50.3021637894899));
#106103=CARTESIAN_POINT('Ctrl Pts',(0.00698255072164539,-107.19974782019,
50.3021624068356));
#106104=CARTESIAN_POINT('Ctrl Pts',(0.576101204911406,-107.199727981352,
50.3017319813347));
#106105=CARTESIAN_POINT('Ctrl Pts',(1.13561826458215,-107.198190546188,
50.2688822390145));
#106106=CARTESIAN_POINT('Ctrl Pts',(2.07383395588138,-107.193081411378,
50.1596667155553));
#106107=CARTESIAN_POINT('Ctrl Pts',(2.45533094414801,-107.190278794569,
50.0997492060878));
#106108=CARTESIAN_POINT('Ctrl Pts',(2.83724313089979,-107.186750944542,
50.0243094945409));
#106109=CARTESIAN_POINT('Ctrl Pts',(2.84020473749957,-107.186723542117,
50.0237235188168));
#106110=CARTESIAN_POINT('Ctrl Pts',(2.99789130294039,-107.185262139283,
49.9924727071434));
#106111=CARTESIAN_POINT('Ctrl Pts',(3.15217978455603,-107.183709102733,
49.9592663696346));
#106112=CARTESIAN_POINT('Ctrl Pts',(3.45986510034398,-107.180368607133,
49.8878407056799));
#106113=CARTESIAN_POINT('Ctrl Pts',(3.61326345116704,-107.178581192336,
49.8496223283189));
#106114=CARTESIAN_POINT('Ctrl Pts',(3.91920758267285,-107.174770211953,
49.7681275600979));
#106115=CARTESIAN_POINT('Ctrl Pts',(4.07175469983944,-107.172746631853,
49.7248508617607));
#106116=CARTESIAN_POINT('Ctrl Pts',(4.22595959494931,-107.170572307745,
49.6783422940974));
#106117=CARTESIAN_POINT('Ctrl Pts',(4.22807619518982,-107.170542438869,
49.6777034004879));
#106118=CARTESIAN_POINT('Ctrl Pts',(4.37869735563866,-107.168415182658,
49.6322014043741));
#106119=CARTESIAN_POINT('Ctrl Pts',(4.52693314794051,-107.166201540023,
49.5848452730485));
#106120=CARTESIAN_POINT('Ctrl Pts',(4.82439859484796,-107.161513301629,
49.4845389583848));
#106121=CARTESIAN_POINT('Ctrl Pts',(4.97360704537189,-107.159035136909,
49.4315122383954));
#106122=CARTESIAN_POINT('Ctrl Pts',(5.26985888234836,-107.153860779331,
49.3207834289612));
#106123=CARTESIAN_POINT('Ctrl Pts',(5.4169023043417,-107.151164589116,49.2630813912464));
#106124=CARTESIAN_POINT('Ctrl Pts',(5.57041433486034,-107.148216238988,
49.1999782977457));
#106125=CARTESIAN_POINT('Ctrl Pts',(5.57833535473971,-107.148063729553,
49.1967141491988));
#106126=CARTESIAN_POINT('Ctrl Pts',(5.80236042187758,-107.143739698898,
49.1041668885363));
#106127=CARTESIAN_POINT('Ctrl Pts',(6.0154017117977,-107.139346741313,49.0101170280261));
#106128=CARTESIAN_POINT('Ctrl Pts',(6.43596366045445,-107.130113431082,
48.8123902221409));
#106129=CARTESIAN_POINT('Ctrl Pts',(6.6434843033255,-107.125273078321,48.7087132890381));
#106130=CARTESIAN_POINT('Ctrl Pts',(7.04721115386742,-107.115293734235,
48.4949221854302));
#106131=CARTESIAN_POINT('Ctrl Pts',(7.244016464838,-107.110154406886,48.3848017986515));
#106132=CARTESIAN_POINT('Ctrl Pts',(7.63592016602186,-107.099362421534,
48.1535252234036));
#106133=CARTESIAN_POINT('Ctrl Pts',(7.83094241061279,-107.093702850014,
48.0322203300822));
#106134=CARTESIAN_POINT('Ctrl Pts',(8.04221982636864,-107.087245056403,
47.893786566684));
#106135=CARTESIAN_POINT('Ctrl Pts',(8.06149839157863,-107.086652746346,
47.8810892166958));
#106136=CARTESIAN_POINT('Ctrl Pts',(8.08805143620359,-107.085832711202,
47.86350987637));
#106137=CARTESIAN_POINT('Ctrl Pts',(8.09535241253428,-107.085606802103,
47.8586669706594));
#106138=CARTESIAN_POINT('Ctrl Pts',(8.26326524329266,-107.080401202129,
47.7470718342076));
#106139=CARTESIAN_POINT('Ctrl Pts',(8.42226702690711,-107.075262208261,
47.6368709981493));
#106140=CARTESIAN_POINT('Ctrl Pts',(8.73615098760654,-107.064683939454,
47.4099620848125));
#106141=CARTESIAN_POINT('Ctrl Pts',(8.89103910159066,-107.059245135765,
47.2932642076835));
#106142=CARTESIAN_POINT('Ctrl Pts',(9.11601416456737,-107.051014330754,
47.116610142767));
#106143=CARTESIAN_POINT('Ctrl Pts',(9.18782516911444,-107.048336027232,
47.059119579348));
#106144=CARTESIAN_POINT('Ctrl Pts',(9.61957964371239,-107.031920782799,
46.7067166489454));
#106145=CARTESIAN_POINT('Ctrl Pts',(9.96327199128785,-107.017527691509,
46.3975030622055));
#106146=CARTESIAN_POINT('Ctrl Pts',(10.3018994389368,-107.00197577711,46.0631923375504));
#106147=CARTESIAN_POINT('Ctrl Pts',(10.3128395578552,-107.001471769735,
46.0523577637066));
#106148=CARTESIAN_POINT('Ctrl Pts',(10.4569286376144,-106.994812921109,
45.909210660742));
#106149=CARTESIAN_POINT('Ctrl Pts',(10.5871457468545,-106.988562462519,
45.7747941567647));
#106150=CARTESIAN_POINT('Ctrl Pts',(10.8414624494684,-106.975884672733,
45.5020618770571));
#106151=CARTESIAN_POINT('Ctrl Pts',(10.9655935189172,-106.969458598423,
45.3637737079889));
#106152=CARTESIAN_POINT('Ctrl Pts',(11.1451346614564,-106.959804458435,
45.1559496561756));
#106153=CARTESIAN_POINT('Ctrl Pts',(11.2024213095415,-106.956667897902,
45.0884188286872));
#106154=CARTESIAN_POINT('Ctrl Pts',(11.3783640330717,-106.946857973954,
44.8771770642547));
#106155=CARTESIAN_POINT('Ctrl Pts',(11.4949299528223,-106.940102627655,
44.7316652907961));
#106156=CARTESIAN_POINT('Ctrl Pts',(11.7203456861818,-106.926523570563,
44.4390781700264));
#106157=CARTESIAN_POINT('Ctrl Pts',(11.8293068565888,-106.919704273126,
44.2920998180367));
#106158=CARTESIAN_POINT('Ctrl Pts',(11.9995918624632,-106.908624141191,
44.0532146140318));
#106159=CARTESIAN_POINT('Ctrl Pts',(12.0625908006887,-106.904426973463,
43.9627085947811));
#106160=CARTESIAN_POINT('Ctrl Pts',(12.1305221047322,-106.899790863055,
43.8627192529389));
#106161=CARTESIAN_POINT('Ctrl Pts',(12.1364235662488,-106.899387192807,
43.854012946956));
#106162=CARTESIAN_POINT('Ctrl Pts',(12.2323280889738,-106.892812252861,
43.712203145495));
#106163=CARTESIAN_POINT('Ctrl Pts',(12.3203796062241,-106.886562295837,
43.5773510159358));
#106164=CARTESIAN_POINT('Ctrl Pts',(12.4919261265801,-106.87394321892,43.3049704454594));
#106165=CARTESIAN_POINT('Ctrl Pts',(12.5754280525644,-106.867574300979,
43.1674465146665));
#106166=CARTESIAN_POINT('Ctrl Pts',(12.7364468518229,-106.854831379738,
42.8921844071889));
#106167=CARTESIAN_POINT('Ctrl Pts',(12.8140326815672,-106.848458771608,
42.7544778500923));
#106168=CARTESIAN_POINT('Ctrl Pts',(13.0664803112,-106.826930037236,42.2890894921892));
#106169=CARTESIAN_POINT('Ctrl Pts',(13.2307390415986,-106.811563265826,
41.9566219483798));
#106170=CARTESIAN_POINT('Ctrl Pts',(13.4202118214359,-106.792054106074,
41.5340880893415));
#106171=CARTESIAN_POINT('Ctrl Pts',(13.4574496602338,-106.788122300367,
41.4489101261379));
#106172=CARTESIAN_POINT('Ctrl Pts',(13.4985184119763,-106.783674460031,
41.3525269046374));
#106173=CARTESIAN_POINT('Ctrl Pts',(13.5031420365681,-106.78317203369,41.3416391128769));
#106174=CARTESIAN_POINT('Ctrl Pts',(13.5685726117346,-106.776038187124,
41.1870402143814));
#106175=CARTESIAN_POINT('Ctrl Pts',(13.6270864977894,-106.769364214583,
41.0423739833412));
#106176=CARTESIAN_POINT('Ctrl Pts',(13.7399726279376,-106.755886418525,
40.7501269995496));
#106177=CARTESIAN_POINT('Ctrl Pts',(13.7943129511019,-106.749081951421,
40.6025315943294));
#106178=CARTESIAN_POINT('Ctrl Pts',(13.8982170308255,-106.735411147918,
40.3058649644258));
#106179=CARTESIAN_POINT('Ctrl Pts',(13.9477950087868,-106.72854499724,40.1567981766359));
#106180=CARTESIAN_POINT('Ctrl Pts',(13.9964849908766,-106.721423432631,
40.0021005196438));
#106181=CARTESIAN_POINT('Ctrl Pts',(13.9979500234303,-106.721208785301,
39.9974377801193));
#106182=CARTESIAN_POINT('Ctrl Pts',(14.0539617366217,-106.712988236643,
39.818861465129));
#106183=CARTESIAN_POINT('Ctrl Pts',(14.1054709330336,-106.704915609648,
39.6433998092509));
#106184=CARTESIAN_POINT('Ctrl Pts',(14.2021555308201,-106.688656036721,
39.2897942327038));
#106185=CARTESIAN_POINT('Ctrl Pts',(14.2473232338107,-106.680468964676,
39.1116473209632));
#106186=CARTESIAN_POINT('Ctrl Pts',(14.3138795557409,-106.667391794648,
38.8269378912115));
#106187=CARTESIAN_POINT('Ctrl Pts',(14.3374262609549,-106.662526094463,
38.7209703248058));
#106188=CARTESIAN_POINT('Ctrl Pts',(14.3606867891495,-106.657459227321,
38.610586307773));
#106189=CARTESIAN_POINT('Ctrl Pts',(14.3615632015046,-106.657267915089,
38.6064184316689));
#106190=CARTESIAN_POINT('Ctrl Pts',(14.4611201616465,-106.63548970378,38.1319583748158));
#106191=CARTESIAN_POINT('Ctrl Pts',(14.5367286902024,-106.613809089621,
37.6589013339338));
#106192=CARTESIAN_POINT('Ctrl Pts',(14.6416813170029,-106.5702685939,36.7072333615275));
#106193=CARTESIAN_POINT('Ctrl Pts',(14.6710253545503,-106.548408711786,
36.2286224024907));
#106194=CARTESIAN_POINT('Ctrl Pts',(14.6772363872001,-106.526463761853,
35.7472389991481));
#106195=CARTESIAN_POINT('Origin',(106.124821509541,-107.197456977603,91.1958693040776));
#106196=CARTESIAN_POINT('Origin',(105.265122624692,-98.2816242695679,20.4953630198952));
#106197=CARTESIAN_POINT('',(106.57828484877,-116.370670138841,86.2789907984394));
#106198=CARTESIAN_POINT('Origin',(107.145153213583,-108.0340470355,86.7097932207575));
#106199=CARTESIAN_POINT('',(107.090338331408,-106.937906491621,87.7689019557564));
#106200=CARTESIAN_POINT('Origin',(107.1270415131,-107.833095825355,86.7219016262638));
#106201=CARTESIAN_POINT('Origin',(79.9525687171902,-109.507127759968,87.7712));
#106202=CARTESIAN_POINT('',(123.7974843384,-106.297126101148,87.7181739966736));
#106203=CARTESIAN_POINT('Ctrl Pts',(123.797484338396,-106.29712610111,87.7181739959392));
#106204=CARTESIAN_POINT('Ctrl Pts',(123.775998958583,-106.338459853019,
87.7161161812831));
#106205=CARTESIAN_POINT('Ctrl Pts',(123.7539545673,-106.379445563105,87.7140794278908));
#106206=CARTESIAN_POINT('Ctrl Pts',(123.652277267429,-106.562183096667,
87.7050155380944));
#106207=CARTESIAN_POINT('Ctrl Pts',(123.566873013385,-106.699534936395,
87.6982481220808));
#106208=CARTESIAN_POINT('Ctrl Pts',(123.383019759137,-106.965504704347,
87.6852368489185));
#106209=CARTESIAN_POINT('Ctrl Pts',(123.284519107107,-107.094084832089,
87.6789952334412));
#106210=CARTESIAN_POINT('Ctrl Pts',(123.162042855441,-107.238823516698,
87.672027761847));
#106211=CARTESIAN_POINT('Ctrl Pts',(123.144336591623,-107.259408517444,
87.671038285924));
#106212=CARTESIAN_POINT('Ctrl Pts',(123.025823657335,-107.394961689678,
87.6645322122747));
#106213=CARTESIAN_POINT('Ctrl Pts',(122.919233239127,-107.506031550824,
87.6592491052383));
#106214=CARTESIAN_POINT('Ctrl Pts',(122.726589829498,-107.689159454116,
87.650623799985));
#106215=CARTESIAN_POINT('Ctrl Pts',(122.643268255607,-107.763213260631,
87.6471632281586));
#106216=CARTESIAN_POINT('Ctrl Pts',(122.489604432567,-107.890914299673,
87.6412460623932));
#106217=CARTESIAN_POINT('Ctrl Pts',(122.420040264955,-107.945661177644,
87.6387279109387));
#106218=CARTESIAN_POINT('Ctrl Pts',(122.287906977114,-108.04403192227,87.6342392462134));
#106219=CARTESIAN_POINT('Ctrl Pts',(122.22547549466,-108.08832957161,87.6322327269263));
#106220=CARTESIAN_POINT('Ctrl Pts',(122.068463426062,-108.194425620979,
87.6274647370713));
#106221=CARTESIAN_POINT('Ctrl Pts',(121.972540404704,-108.254627164212,
87.6247937297586));
#106222=CARTESIAN_POINT('Ctrl Pts',(121.777018229866,-108.368243503927,
87.6198259491023));
#106223=CARTESIAN_POINT('Ctrl Pts',(121.67744434874,-108.421695724852,87.6175270868514));
#106224=CARTESIAN_POINT('Ctrl Pts',(121.529745647026,-108.494641255846,
87.6144494656292));
#106225=CARTESIAN_POINT('Ctrl Pts',(121.4830028981,-108.51683183261,87.6135223726843));
#106226=CARTESIAN_POINT('Ctrl Pts',(121.435929644614,-108.538290305226,
87.6126353160255));
#106227=CARTESIAN_POINT('',(124.297652463845,-106.248965388426,87.7181739966728));
#106228=CARTESIAN_POINT('Ctrl Pts',(121.845808824415,-109.393446379042,
86.54843797647));
#106229=CARTESIAN_POINT('Ctrl Pts',(121.857635334539,-109.461294550684,
87.5621340188453));
#106230=CARTESIAN_POINT('Ctrl Pts',(121.435929644614,-108.538290305226,
87.6126353160255));
#106231=CARTESIAN_POINT('Ctrl Pts',(122.235031973713,-109.216061066899,
86.5563694674237));
#106232=CARTESIAN_POINT('Ctrl Pts',(122.247529804281,-109.282892826718,
87.5695162284302));
#106233=CARTESIAN_POINT('Ctrl Pts',(121.760280271984,-108.390434175764,
87.6187474362381));
#106234=CARTESIAN_POINT('Ctrl Pts',(122.602519045493,-108.998273566097,
86.5666455660446));
#106235=CARTESIAN_POINT('Ctrl Pts',(122.615550576377,-109.063916220453,
87.5791352871032));
#106236=CARTESIAN_POINT('Ctrl Pts',(122.06651711061,-108.208902684618,87.6267158385334));
#106237=CARTESIAN_POINT('Ctrl Pts',(123.28097006718,-108.493080312965,86.5913307939964));
#106238=CARTESIAN_POINT('Ctrl Pts',(123.294571107155,-108.556120091431,
87.6023215117397));
#106239=CARTESIAN_POINT('Ctrl Pts',(122.6318875219,-107.787812843899,87.6459314406448));
#106240=CARTESIAN_POINT('Ctrl Pts',(123.596428835484,-108.201407817081,
86.6059544302991));
#106241=CARTESIAN_POINT('Ctrl Pts',(123.61004230509,-108.263122779003,87.6160850646791));
#106242=CARTESIAN_POINT('Ctrl Pts',(122.894766731194,-107.544698080354,
87.6573461247639));
#106243=CARTESIAN_POINT('Ctrl Pts',(124.152345446501,-107.565839216329,
86.6384609875396));
#106244=CARTESIAN_POINT('Ctrl Pts',(124.165442539221,-107.624924965826,
87.6467292714649));
#106245=CARTESIAN_POINT('Ctrl Pts',(123.358023901314,-107.014940469363,
87.682772136027));
#106246=CARTESIAN_POINT('Ctrl Pts',(124.394441378524,-107.222081239244,
86.6563282697697));
#106247=CARTESIAN_POINT('Ctrl Pts',(124.407038847655,-107.279968659594,
87.663588713799));
#106248=CARTESIAN_POINT('Ctrl Pts',(123.559766935815,-106.728412734906,
87.6967705416258));
#106249=CARTESIAN_POINT('Ctrl Pts',(124.806222201547,-106.482120875148,
86.6953217289119));
#106250=CARTESIAN_POINT('Ctrl Pts',(124.817317290903,-106.537790001898,
87.7004147318437));
#106251=CARTESIAN_POINT('Ctrl Pts',(123.902909985932,-106.111645113969,
87.7273627513704));
#106252=CARTESIAN_POINT('Ctrl Pts',(124.973872056372,-106.086145597422,
86.7164452418502));
#106253=CARTESIAN_POINT('Ctrl Pts',(124.984026641747,-106.140887120655,
87.7203745199981));
#106254=CARTESIAN_POINT('Ctrl Pts',(124.042614141342,-105.781594555839,
87.7439551910316));
#106255=CARTESIAN_POINT('Ctrl Pts',(125.095670747057,-105.686713653398,
86.7379837938515));
#106256=CARTESIAN_POINT('Ctrl Pts',(125.1048037656,-105.740508555418,87.7407482538538));
#106257=CARTESIAN_POINT('Ctrl Pts',(124.144108989746,-105.448663277654,
87.760891422653));
#106258=CARTESIAN_POINT('',(125.086824197074,-105.715459767487,86.7364341201592));
#106259=CARTESIAN_POINT('Ctrl Pts',(121.845808825417,-109.393446378586,
86.5484379764981));
#106260=CARTESIAN_POINT('Ctrl Pts',(121.991034500754,-109.327260947916,
86.5513973486136));
#106261=CARTESIAN_POINT('Ctrl Pts',(122.133483098154,-109.255332631093,
86.5546884665942));
#106262=CARTESIAN_POINT('Ctrl Pts',(122.272648843855,-109.177984390797,
86.5582959011055));
#106263=CARTESIAN_POINT('Ctrl Pts',(122.292404998822,-109.167003931388,
86.5588080173226));
#106264=CARTESIAN_POINT('Ctrl Pts',(122.312095029197,-109.15591432236,86.5593265037701));
#106265=CARTESIAN_POINT('Ctrl Pts',(122.33171752423,-109.144716563942,86.5598513119039));
#106266=CARTESIAN_POINT('Ctrl Pts',(122.472416937939,-109.064425141188,
86.5636143500199));
#106267=CARTESIAN_POINT('Ctrl Pts',(122.609641313639,-108.978570102005,
86.5677026034542));
#106268=CARTESIAN_POINT('Ctrl Pts',(122.742891530376,-108.887542883438,
86.5720968163157));
#106269=CARTESIAN_POINT('Ctrl Pts',(122.757030562496,-108.877884086638,
86.5725630813493));
#106270=CARTESIAN_POINT('Ctrl Pts',(122.771124877068,-108.868167095172,
86.5730327888905));
#106271=CARTESIAN_POINT('Ctrl Pts',(122.78517389831,-108.858392404191,86.5735059143105));
#106272=CARTESIAN_POINT('Ctrl Pts',(122.835751595271,-108.823202667492,
86.5752092069246));
#106273=CARTESIAN_POINT('Ctrl Pts',(122.885742300559,-108.787264985302,
86.5769568061682));
#106274=CARTESIAN_POINT('Ctrl Pts',(122.935119933818,-108.750602722616,
86.5787475394983));
#106275=CARTESIAN_POINT('Ctrl Pts',(122.937329466558,-108.748962172748,
86.5788276705954));
#106276=CARTESIAN_POINT('Ctrl Pts',(122.939537673477,-108.747320245201,
86.5789078848791));
#106277=CARTESIAN_POINT('Ctrl Pts',(122.941744556367,-108.745676939679,
86.5789881823444));
#106278=CARTESIAN_POINT('Ctrl Pts',(123.01700040339,-108.689639372143,86.5817263674086));
#106279=CARTESIAN_POINT('Ctrl Pts',(123.090938995754,-108.631791701546,
86.5845717059693));
#106280=CARTESIAN_POINT('Ctrl Pts',(123.163543012475,-108.572190940591,
86.5875206170886));
#106281=CARTESIAN_POINT('Ctrl Pts',(123.241592422608,-108.508120046912,
86.590690700285));
#106282=CARTESIAN_POINT('Ctrl Pts',(123.318113835299,-108.442013407215,
86.5939808848005));
#106283=CARTESIAN_POINT('Ctrl Pts',(123.393107170999,-108.373863470765,
86.5973915135897));
#106284=CARTESIAN_POINT('Ctrl Pts',(123.402486895639,-108.365339678188,
86.5978180949465));
#106285=CARTESIAN_POINT('Ctrl Pts',(123.411842668943,-108.356783873522,
86.5982465633491));
#106286=CARTESIAN_POINT('Ctrl Pts',(123.421174449037,-108.348196002457,
86.5986769218627));
#106287=CARTESIAN_POINT('Ctrl Pts',(123.491801781489,-108.283198925942,
86.6019340789658));
#106288=CARTESIAN_POINT('Ctrl Pts',(123.560996383019,-108.216415155605,
86.6052967968163));
#106289=CARTESIAN_POINT('Ctrl Pts',(123.628474327445,-108.148097805032,
86.6087529203346));
#106290=CARTESIAN_POINT('Ctrl Pts',(123.696047842888,-108.079683694565,
86.6122139388633));
#106291=CARTESIAN_POINT('Ctrl Pts',(123.761899703252,-108.009731636279,
86.6157686297077));
#106292=CARTESIAN_POINT('Ctrl Pts',(123.825764527825,-107.938520472919,
86.619402969659));
#106293=CARTESIAN_POINT('Ctrl Pts',(123.838430478533,-107.924397564244,
86.620123747818));
#106294=CARTESIAN_POINT('Ctrl Pts',(123.851018340228,-107.910225210219,
86.6208476529902));
#106295=CARTESIAN_POINT('Ctrl Pts',(123.86352614347,-107.89600570368,86.6215745740413));
#106296=CARTESIAN_POINT('Ctrl Pts',(123.867152782246,-107.891882756366,
86.6217853448713));
#106297=CARTESIAN_POINT('Ctrl Pts',(123.870773125199,-107.88775535109,86.6219963934419));
#106298=CARTESIAN_POINT('Ctrl Pts',(123.874387141118,-107.883623517263,
86.6222077182729));
#106299=CARTESIAN_POINT('Ctrl Pts',(123.949987759408,-107.79719080668,86.6266283650648));
#106300=CARTESIAN_POINT('Ctrl Pts',(124.022940701034,-107.708830273596,
86.6311687531023));
#106301=CARTESIAN_POINT('Ctrl Pts',(124.093230939278,-107.618546174395,
86.6358286939213));
#106302=CARTESIAN_POINT('Ctrl Pts',(124.138684035025,-107.560164073155,
86.6388420388964));
#106303=CARTESIAN_POINT('Ctrl Pts',(124.183025086258,-107.500976029121,
86.6419054643183));
#106304=CARTESIAN_POINT('Ctrl Pts',(124.226252575573,-107.440980077243,
86.645019083695));
#106305=CARTESIAN_POINT('Ctrl Pts',(124.296256711191,-107.343820496189,
86.6500613897961));
#106306=CARTESIAN_POINT('Ctrl Pts',(124.363338328347,-107.244545051411,
86.6552351810001));
#106307=CARTESIAN_POINT('Ctrl Pts',(124.427489957751,-107.143147404764,
86.6605408449149));
#106308=CARTESIAN_POINT('Ctrl Pts',(124.483296880678,-107.0549393467,86.6651563594375));
#106309=CARTESIAN_POINT('Ctrl Pts',(124.536886298746,-106.96512555858,86.6698716561469));
#106310=CARTESIAN_POINT('Ctrl Pts',(124.588252910895,-106.873702513224,
86.6746869680914));
#106311=CARTESIAN_POINT('Ctrl Pts',(124.592292258485,-106.86651322348,86.675065632712));
#106312=CARTESIAN_POINT('Ctrl Pts',(124.596318576282,-106.85931270815,86.6754449834947));
#106313=CARTESIAN_POINT('Ctrl Pts',(124.600331790232,-106.852101058123,
86.675825015829));
#106314=CARTESIAN_POINT('Ctrl Pts',(124.639561406929,-106.781606369865,
86.6795398745419));
#106315=CARTESIAN_POINT('Ctrl Pts',(124.677463819398,-106.710055019485,
86.6833198195912));
#106316=CARTESIAN_POINT('Ctrl Pts',(124.713926899027,-106.637696126094,
86.6871516543243));
#106317=CARTESIAN_POINT('Ctrl Pts',(124.754066058108,-106.558042263547,
86.6913698011591));
#106318=CARTESIAN_POINT('Ctrl Pts',(124.792457597338,-106.477415496732,
86.6956504485666));
#106319=CARTESIAN_POINT('Ctrl Pts',(124.828969802276,-106.396173063339,
86.6999742043832));
#106320=CARTESIAN_POINT('Ctrl Pts',(124.842400171323,-106.36628947059,86.701564621516));
#106321=CARTESIAN_POINT('Ctrl Pts',(124.85557653936,-106.336322641026,86.703160865711));
#106322=CARTESIAN_POINT('Ctrl Pts',(124.868493295928,-106.306290564951,
86.7047619532542));
#106323=CARTESIAN_POINT('Ctrl Pts',(124.901375597367,-106.229837643263,
86.7088378559741));
#106324=CARTESIAN_POINT('Ctrl Pts',(124.932631331268,-106.152839012987,
86.7129518166951));
#106325=CARTESIAN_POINT('Ctrl Pts',(124.962266269851,-106.075293096668,
86.7171039479068));
#106326=CARTESIAN_POINT('Ctrl Pts',(124.995231335798,-105.989033216689,
86.7217226610122));
#106327=CARTESIAN_POINT('Ctrl Pts',(125.02619093888,-105.902098407078,86.7263884503498));
#106328=CARTESIAN_POINT('Ctrl Pts',(125.055110822709,-105.814472981953,
86.7311025765592));
#106329=CARTESIAN_POINT('Ctrl Pts',(125.063731524254,-105.788352799651,
86.7325078061008));
#106330=CARTESIAN_POINT('Ctrl Pts',(125.072170634734,-105.762171256896,
86.7339173320959));
#106331=CARTESIAN_POINT('Ctrl Pts',(125.080426338236,-105.735928008293,
86.7353311884749));
#106332=CARTESIAN_POINT('Ctrl Pts',(125.082571351016,-105.729109436908,
86.7356985393618));
#106333=CARTESIAN_POINT('Ctrl Pts',(125.084703982568,-105.722286692739,
86.7360661830086));
#106334=CARTESIAN_POINT('Ctrl Pts',(125.086824197074,-105.715459767487,
86.7364341201592));
#106335=CARTESIAN_POINT('Ctrl Pts',(123.7974843384,-106.297126101148,87.7181739966736));
#106336=CARTESIAN_POINT('Ctrl Pts',(123.843494107191,-106.275790062324,
87.7190600034935));
#106337=CARTESIAN_POINT('Ctrl Pts',(123.889361361032,-106.254721556096,
87.7184861973832));
#106338=CARTESIAN_POINT('Ctrl Pts',(123.979585011699,-106.213661460118,
87.7141806933198));
#106339=CARTESIAN_POINT('Ctrl Pts',(124.023949152265,-106.193656107688,
87.7105344123575));
#106340=CARTESIAN_POINT('Ctrl Pts',(124.110712529834,-106.154881607669,
87.7000417351011));
#106341=CARTESIAN_POINT('Ctrl Pts',(124.153123440483,-106.136094182222,
87.6933200600332));
#106342=CARTESIAN_POINT('Ctrl Pts',(124.206563377277,-106.112624496616,
87.6825686310635));
#106343=CARTESIAN_POINT('Ctrl Pts',(124.217770882719,-106.107713800593,
87.6801856445045));
#106344=CARTESIAN_POINT('Ctrl Pts',(124.250461134923,-106.093423204133,
87.6728470383271));
#106345=CARTESIAN_POINT('Ctrl Pts',(124.271984727351,-106.084053575399,
87.6675248643059));
#106346=CARTESIAN_POINT('Ctrl Pts',(124.334292900053,-106.057043925584,
87.6505714323908));
#106347=CARTESIAN_POINT('Ctrl Pts',(124.374748261646,-106.039639451955,
87.6376573305663));
#106348=CARTESIAN_POINT('Ctrl Pts',(124.447791283227,-106.008402216412,
87.6103470891544));
#106349=CARTESIAN_POINT('Ctrl Pts',(124.480555332186,-105.994461742722,
87.5965689306353));
#106350=CARTESIAN_POINT('Ctrl Pts',(124.547131060286,-105.966234636229,
87.5650970193097));
#106351=CARTESIAN_POINT('Ctrl Pts',(124.580950408823,-105.951951793745,
87.5471181057048));
#106352=CARTESIAN_POINT('Ctrl Pts',(124.622635867317,-105.934369867521,
87.5222197835308));
#106353=CARTESIAN_POINT('Ctrl Pts',(124.631418700981,-105.930666803242,
87.516812508144));
#106354=CARTESIAN_POINT('Ctrl Pts',(124.662861107067,-105.917411749525,
87.4968556608002));
#106355=CARTESIAN_POINT('Ctrl Pts',(124.685139913398,-105.908018967488,
87.4815738542699));
#106356=CARTESIAN_POINT('Ctrl Pts',(124.739890963299,-105.884896755708,
87.4408315559438));
#106357=CARTESIAN_POINT('Ctrl Pts',(124.771801644981,-105.871376505509,
87.4140262120679));
#106358=CARTESIAN_POINT('Ctrl Pts',(124.832710772497,-105.845370361445,
87.3559827864055));
#106359=CARTESIAN_POINT('Ctrl Pts',(124.861676029474,-105.832896469744,
87.3247021434308));
#106360=CARTESIAN_POINT('Ctrl Pts',(124.9147475177,-105.809684890488,87.2590366647185));
#106361=CARTESIAN_POINT('Ctrl Pts',(124.938957824381,-105.79891130974,87.2247505745981));
#106362=CARTESIAN_POINT('Ctrl Pts',(124.970149693262,-105.784634370373,
87.1732229193687));
#106363=CARTESIAN_POINT('Ctrl Pts',(124.979099254097,-105.780478627694,
87.1573760398272));
#106364=CARTESIAN_POINT('Ctrl Pts',(125.004782606101,-105.768340866427,
87.108371747945));
#106365=CARTESIAN_POINT('Ctrl Pts',(125.020111039745,-105.760790825193,
87.074002233581));
#106366=CARTESIAN_POINT('Ctrl Pts',(125.044689987792,-105.747970797869,
87.0077428337071));
#106367=CARTESIAN_POINT('Ctrl Pts',(125.054457245035,-105.742534444675,
86.9760724964922));
#106368=CARTESIAN_POINT('Ctrl Pts',(125.072266584418,-105.731626746355,
86.9034163719736));
#106369=CARTESIAN_POINT('Ctrl Pts',(125.079287192147,-105.726475434369,
86.8620309418997));
#106370=CARTESIAN_POINT('Ctrl Pts',(125.085756086981,-105.719603223052,
86.7924151498893));
#106371=CARTESIAN_POINT('Ctrl Pts',(125.086978853903,-105.717311501534,
86.7645539811754));
#106372=CARTESIAN_POINT('Ctrl Pts',(125.086826044194,-105.71546032796,86.7364340731665));
#106373=CARTESIAN_POINT('Ctrl Pts',(124.957402866473,-100.36758546699,16.5587388006081));
#106374=CARTESIAN_POINT('Ctrl Pts',(124.851843438564,-100.808248417637,
16.5276905953579));
#106375=CARTESIAN_POINT('Ctrl Pts',(124.695913919805,-101.23689406157,16.4976272572689));
#106376=CARTESIAN_POINT('Ctrl Pts',(124.49360429498,-101.642554048406,16.4693180586539));
#106377=CARTESIAN_POINT('Ctrl Pts',(124.291294670155,-102.048214035241,
16.4410088600389));
#106378=CARTESIAN_POINT('Ctrl Pts',(124.042622831621,-102.430852488221,
16.4144563045766));
#106379=CARTESIAN_POINT('Ctrl Pts',(123.75395189048,-102.780678306743,16.3903398293171));
#106380=CARTESIAN_POINT('Ctrl Pts',(123.465280949339,-103.130504125264,
16.3662233540577));
#106381=CARTESIAN_POINT('Ctrl Pts',(123.136636435784,-103.44748637057,16.3445450918734));
#106382=CARTESIAN_POINT('Ctrl Pts',(122.776427832629,-103.723513978471,
16.3258597545145));
#106383=CARTESIAN_POINT('Ctrl Pts',(122.416219229474,-103.999541586371,
16.3071744171556));
#106384=CARTESIAN_POINT('Ctrl Pts',(122.024478393736,-104.234590144857,
16.291483657162));
#106385=CARTESIAN_POINT('Ctrl Pts',(121.611229341305,-104.422645140581,
16.279188975764));
#106386=CARTESIAN_POINT('Ctrl Pts',(125.015576869847,-101.022460479619,
27.5273588555083));
#106387=CARTESIAN_POINT('Ctrl Pts',(124.916960405265,-101.475718376317,
27.4954763141097));
#106388=CARTESIAN_POINT('Ctrl Pts',(124.765341959001,-101.917463317746,
27.4645611537663));
#106389=CARTESIAN_POINT('Ctrl Pts',(124.564787112092,-102.335880703513,
27.4354402870786));
#106390=CARTESIAN_POINT('Ctrl Pts',(124.364232265183,-102.75429808928,27.4063194203909));
#106391=CARTESIAN_POINT('Ctrl Pts',(124.114760432982,-103.149347549346,
27.3789956576508));
#106392=CARTESIAN_POINT('Ctrl Pts',(123.823051680405,-103.510464198203,
27.3541998275982));
#106393=CARTESIAN_POINT('Ctrl Pts',(123.531342927827,-103.87158084706,27.3294039975457));
#106394=CARTESIAN_POINT('Ctrl Pts',(123.197425448299,-104.198729845526,
27.3071384931851));
#106395=CARTESIAN_POINT('Ctrl Pts',(122.830235483386,-104.483162051084,
27.2879988991266));
#106396=CARTESIAN_POINT('Ctrl Pts',(122.463045518473,-104.767594256642,
27.268859305068));
#106397=CARTESIAN_POINT('Ctrl Pts',(122.06261853061,-105.009282224285,27.2528474690237));
#106398=CARTESIAN_POINT('Ctrl Pts',(121.639667860038,-105.201761308222,
27.2403918156197));
#106399=CARTESIAN_POINT('Ctrl Pts',(125.075416786127,-101.702716367947,
38.913655986372));
#106400=CARTESIAN_POINT('Ctrl Pts',(124.984558450729,-102.168570024962,
38.8809327110284));
#106401=CARTESIAN_POINT('Ctrl Pts',(124.837948942987,-102.62356000748,38.8491510561149));
#106402=CARTESIAN_POINT('Ctrl Pts',(124.639704807184,-103.054951594008,
38.8192006281426));
#106403=CARTESIAN_POINT('Ctrl Pts',(124.44146067138,-103.486343180536,38.7892502001704));
#106404=CARTESIAN_POINT('Ctrl Pts',(124.191602951162,-103.894090781735,
38.7611341649965));
#106405=CARTESIAN_POINT('Ctrl Pts',(123.897134541154,-104.266783270901,
38.7356394774593));
#106406=CARTESIAN_POINT('Ctrl Pts',(123.602666131147,-104.639475760067,
38.7101447899221));
#106407=CARTESIAN_POINT('Ctrl Pts',(123.263618218668,-104.977073756266,
38.6872741449096));
#106408=CARTESIAN_POINT('Ctrl Pts',(122.889486891142,-105.270129319107,
38.667667730335));
#106409=CARTESIAN_POINT('Ctrl Pts',(122.515355563616,-105.563184881948,
38.6480613157603));
#106410=CARTESIAN_POINT('Ctrl Pts',(122.106180406199,-105.811667040467,
38.6317212048553));
#106411=CARTESIAN_POINT('Ctrl Pts',(121.673417975939,-106.008620596108,
38.6191049277985));
#106412=CARTESIAN_POINT('Ctrl Pts',(125.136841775869,-102.408019270796,
50.7108149186269));
#106413=CARTESIAN_POINT('Ctrl Pts',(125.054594826077,-102.886380629345,
50.6772495393467));
#106414=CARTESIAN_POINT('Ctrl Pts',(124.913738541814,-103.354699763128,
50.6445900215822));
#106415=CARTESIAN_POINT('Ctrl Pts',(124.718404202583,-103.799240989365,
50.6137942608013));
#106416=CARTESIAN_POINT('Ctrl Pts',(124.523069863353,-104.243782215601,
50.5829985000204));
#106417=CARTESIAN_POINT('Ctrl Pts',(124.273280208923,-104.664493783204,
50.5540700812991));
#106418=CARTESIAN_POINT('Ctrl Pts',(123.976361507234,-105.049036327372,
50.5278574679059));
#106419=CARTESIAN_POINT('Ctrl Pts',(123.679442805544,-105.43357887154,50.5016448545127));
#106420=CARTESIAN_POINT('Ctrl Pts',(123.335429622266,-105.781907625907,
50.4781510979784));
#106421=CARTESIAN_POINT('Ctrl Pts',(122.954411777817,-106.083806195438,
50.458065264292));
#106422=CARTESIAN_POINT('Ctrl Pts',(122.573393933367,-106.38570476497,50.4379794306056));
#106423=CARTESIAN_POINT('Ctrl Pts',(122.155415783786,-106.641138004265,
50.4213038580514));
#106424=CARTESIAN_POINT('Ctrl Pts',(121.712736523408,-106.842614120455,
50.4085276369915));
#106425=CARTESIAN_POINT('Ctrl Pts',(125.198266765611,-103.113322173644,
62.5079738508818));
#106426=CARTESIAN_POINT('Ctrl Pts',(125.124631201425,-103.604191233728,
62.473566367665));
#106427=CARTESIAN_POINT('Ctrl Pts',(124.989528140641,-104.085839518775,
62.4400289870496));
#106428=CARTESIAN_POINT('Ctrl Pts',(124.797103597983,-104.543530384721,
62.40838789346));
#106429=CARTESIAN_POINT('Ctrl Pts',(124.604679055326,-105.001221250667,
62.3767467998704));
#106430=CARTESIAN_POINT('Ctrl Pts',(124.354957466685,-105.434896784673,
62.3470059976018));
#106431=CARTESIAN_POINT('Ctrl Pts',(124.055588473313,-105.831289383843,
62.3200754583526));
#106432=CARTESIAN_POINT('Ctrl Pts',(123.756219479942,-106.227681983012,
62.2931449191033));
#106433=CARTESIAN_POINT('Ctrl Pts',(123.407241025865,-106.586741495548,
62.2690280510472));
#106434=CARTESIAN_POINT('Ctrl Pts',(123.019336664492,-106.89748307177,62.2484627982491));
#106435=CARTESIAN_POINT('Ctrl Pts',(122.631432303119,-107.208224647991,
62.2278975454509));
#106436=CARTESIAN_POINT('Ctrl Pts',(122.204651161373,-107.470608968063,
62.2108865112474));
#106437=CARTESIAN_POINT('Ctrl Pts',(121.752055070876,-107.676607644802,
62.1979503461845));
#106438=CARTESIAN_POINT('Ctrl Pts',(125.261276852692,-103.843673844897,
74.7160223502733));
#106439=CARTESIAN_POINT('Ctrl Pts',(125.197106078287,-104.346962469212,
74.6807713971621));
#106440=CARTESIAN_POINT('Ctrl Pts',(125.068500642826,-104.842023987146,
74.646344786606));
#106441=CARTESIAN_POINT('Ctrl Pts',(124.879585069994,-105.313039922402,
74.6138425888403));
#106442=CARTESIAN_POINT('Ctrl Pts',(124.690669497163,-105.784055857659,
74.5813403910746));
#106443=CARTESIAN_POINT('Ctrl Pts',(124.441469987491,-106.230961193358,
74.5507670932518));
#106444=CARTESIAN_POINT('Ctrl Pts',(124.139960108426,-106.639478074791,
74.5230995587769));
#106445=CARTESIAN_POINT('Ctrl Pts',(123.838450229362,-107.047994956225,
74.495432024302));
#106446=CARTESIAN_POINT('Ctrl Pts',(123.484671688075,-107.418067002868,
74.4706740727249));
#106447=CARTESIAN_POINT('Ctrl Pts',(123.089935667176,-107.737871246511,
74.4496168013731));
#106448=CARTESIAN_POINT('Ctrl Pts',(122.695199646278,-108.057675490154,
74.4285595300213));
#106449=CARTESIAN_POINT('Ctrl Pts',(122.259560691707,-108.3271677884,74.4112058467973));
#106450=CARTESIAN_POINT('Ctrl Pts',(121.79694269957,-108.537737115027,74.398110417301));
#106451=CARTESIAN_POINT('Ctrl Pts',(125.325766778489,-104.598397822084,
87.3223664628627));
#106452=CARTESIAN_POINT('Ctrl Pts',(125.271941443238,-105.113919683629,
87.2862763159288));
#106453=CARTESIAN_POINT('Ctrl Pts',(125.150618242379,-105.622408185912,
87.2509529595681));
#106454=CARTESIAN_POINT('Ctrl Pts',(124.965850235239,-106.106876190017,
87.217576445559));
#106455=CARTESIAN_POINT('Ctrl Pts',(124.781082228099,-106.591344194122,
87.1841999315499));
#106456=CARTESIAN_POINT('Ctrl Pts',(124.53289737848,-107.051718378005,87.1527753112772));
#106457=CARTESIAN_POINT('Ctrl Pts',(124.229586828658,-107.472618963795,
87.1243523909558));
#106458=CARTESIAN_POINT('Ctrl Pts',(123.926276278836,-107.893519549586,
87.0959294706344));
#106459=CARTESIAN_POINT('Ctrl Pts',(123.567885933492,-108.27488283588,87.0705125519449));
#106460=CARTESIAN_POINT('Ctrl Pts',(123.166388583662,-108.603968571735,
87.0489507410651));
#106461=CARTESIAN_POINT('Ctrl Pts',(122.764891233833,-108.93305430759,87.0273889301853));
#106462=CARTESIAN_POINT('Ctrl Pts',(122.320347644329,-109.209812687365,
87.0096854903978));
#106463=CARTESIAN_POINT('Ctrl Pts',(121.847608738376,-109.424998009294,
86.9964318427271));
#106464=CARTESIAN_POINT('',(124.657589694081,-101.602522432151,20.6027551569359));
#106465=CARTESIAN_POINT('Ctrl Pts',(125.086826044194,-105.715460327958,
86.7364340731459));
#106466=CARTESIAN_POINT('Ctrl Pts',(125.082453480406,-105.674107067785,
86.0710655790072));
#106467=CARTESIAN_POINT('Ctrl Pts',(125.078082490036,-105.63275305782,85.4056971211159));
#106468=CARTESIAN_POINT('Ctrl Pts',(125.073713077356,-105.591398293485,
84.7403286997528));
#106469=CARTESIAN_POINT('Ctrl Pts',(125.056235426636,-105.425979236137,
82.0788550141619));
#106470=CARTESIAN_POINT('Ctrl Pts',(125.038783016723,-105.260548110468,
79.4173819127502));
#106471=CARTESIAN_POINT('Ctrl Pts',(125.021356138645,-105.095104610578,
76.7559094135186));
#106472=CARTESIAN_POINT('Ctrl Pts',(124.951648626268,-104.433330610427,
66.1100194071217));
#106473=CARTESIAN_POINT('Ctrl Pts',(124.882348937615,-103.771359132061,
55.4641389950539));
#106474=CARTESIAN_POINT('Ctrl Pts',(124.813480840919,-103.109166801894,
44.8182695380305));
#106475=CARTESIAN_POINT('Ctrl Pts',(124.761264102622,-102.607083467723,
36.7464248659781));
#106476=CARTESIAN_POINT('Ctrl Pts',(124.709295598152,-102.104873086205,
28.6745864851909));
#106477=CARTESIAN_POINT('Ctrl Pts',(124.657589694196,-101.602522431879,
20.6027551569516));
#106478=CARTESIAN_POINT('Ctrl Pts',(124.657589694196,-101.602522431879,
20.6027551569516));
#106479=CARTESIAN_POINT('Ctrl Pts',(124.653405859483,-101.56187422838,19.9496148860795));
#106480=CARTESIAN_POINT('Ctrl Pts',(124.685497693554,-101.441411996446,
19.3166478212074));
#106481=CARTESIAN_POINT('Ctrl Pts',(124.769782280412,-101.145242335207,
18.395452757074));
#106482=CARTESIAN_POINT('Ctrl Pts',(124.803878245555,-101.026196925856,
18.0916455851859));
#106483=CARTESIAN_POINT('Ctrl Pts',(124.876446935765,-100.751926099534,
17.5048918962676));
#106484=CARTESIAN_POINT('Ctrl Pts',(124.914944008178,-100.596687464634,
17.2211023299487));
#106485=CARTESIAN_POINT('Ctrl Pts',(124.951849983683,-100.422442156171,
16.946880267488));
#106486=CARTESIAN_POINT('Origin',(79.3101179635886,-102.835021579381,14.8768203119634));
#106487=CARTESIAN_POINT('',(106.306724527724,-99.7487101189031,15.7515602673972));
#106488=CARTESIAN_POINT('Origin',(106.353170672352,-100.231071773699,14.8768203119634));
#106489=CARTESIAN_POINT('',(124.052852564772,-98.0399523410242,15.7515602673972));
#106490=CARTESIAN_POINT('',(79.2636718189614,-102.352659924586,15.7515602673972));
#106491=CARTESIAN_POINT('Origin',(124.0992987094,-98.5223139958196,14.8768203119634));
#106492=CARTESIAN_POINT('Ctrl Pts',(106.306724527724,-99.7487101189032,
15.7515602673972));
#106493=CARTESIAN_POINT('Ctrl Pts',(106.326058886476,-99.9495051118299,
15.863312121052));
#106494=CARTESIAN_POINT('Ctrl Pts',(106.348131292939,-100.178735817456,
15.875437131539));
#106495=CARTESIAN_POINT('Ctrl Pts',(106.133776751936,-99.7653631342641,
15.751560288706));
#106496=CARTESIAN_POINT('Ctrl Pts',(106.198624465995,-99.9635149027519,
15.8642712058062));
#106497=CARTESIAN_POINT('Ctrl Pts',(106.261912035307,-100.190802782817,
15.875634449084));
#106498=CARTESIAN_POINT('Ctrl Pts',(105.968041890859,-99.8222775552087,
15.773878128429));
#106499=CARTESIAN_POINT('Ctrl Pts',(106.076988506236,-100.019800301151,
15.8906424262682));
#106500=CARTESIAN_POINT('Ctrl Pts',(106.18078976451,-100.250668642873,15.8901292084344));
#106501=CARTESIAN_POINT('Ctrl Pts',(105.678296402351,-99.9725918778788,
15.8445187183621));
#106502=CARTESIAN_POINT('Ctrl Pts',(105.870416665092,-100.168677702158,
15.9716595586939));
#106503=CARTESIAN_POINT('Ctrl Pts',(106.0410752895,-100.415344061738,15.935519145001));
#106504=CARTESIAN_POINT('Ctrl Pts',(105.54949012256,-100.066036739796,15.8928796283257));
#106505=CARTESIAN_POINT('Ctrl Pts',(105.781242535711,-100.262083349608,
16.0269387831873));
#106506=CARTESIAN_POINT('Ctrl Pts',(105.980017659681,-100.520013137295,
15.9664294999405));
#106507=CARTESIAN_POINT('Ctrl Pts',(105.319987061338,-100.261444237387,
16.0034203576374));
#106508=CARTESIAN_POINT('Ctrl Pts',(105.628890033592,-100.454638687952,
16.1509372201233));
#106509=CARTESIAN_POINT('Ctrl Pts',(105.872379495566,-100.740857522293,
16.036644201312));
#106510=CARTESIAN_POINT('Ctrl Pts',(105.218010885062,-100.364483322407,
16.0660395980225));
#106511=CARTESIAN_POINT('Ctrl Pts',(105.564747663944,-100.555653459658,
16.220835191786));
#106512=CARTESIAN_POINT('Ctrl Pts',(105.825198131241,-100.858243598144,
16.0762361335187));
#106513=CARTESIAN_POINT('Ctrl Pts',(105.030949614547,-100.57535143928,16.2046345091823));
#106514=CARTESIAN_POINT('Ctrl Pts',(105.454905206214,-100.75845429742,16.3723053276569));
#106515=CARTESIAN_POINT('Ctrl Pts',(105.739530223769,-101.099702550602,
16.1634094249424));
#106516=CARTESIAN_POINT('Ctrl Pts',(104.946612906107,-100.682785735796,
16.2804091961995));
#106517=CARTESIAN_POINT('Ctrl Pts',(105.410012906626,-100.860265391011,
16.4542298087702));
#106518=CARTESIAN_POINT('Ctrl Pts',(105.701404267517,-101.22334198539,16.2108625022149));
#106519=CARTESIAN_POINT('Ctrl Pts',(104.720659224624,-101.00080824306,16.5223129176651));
#106520=CARTESIAN_POINT('Ctrl Pts',(105.302712686265,-101.15858043574,16.7126435309436));
#106521=CARTESIAN_POINT('Ctrl Pts',(105.600482696861,-101.590869682882,
16.3616679647225));
#106522=CARTESIAN_POINT('Ctrl Pts',(104.602313748003,-101.210495836067,
16.7050647443798));
#106523=CARTESIAN_POINT('Ctrl Pts',(105.272190296631,-101.34282457235,16.9001992320346));
#106524=CARTESIAN_POINT('Ctrl Pts',(105.549374620211,-101.835198850442,
16.4747580888155));
#106525=CARTESIAN_POINT('Ctrl Pts',(104.436934129628,-101.614023453517,
17.1196248246107));
#106526=CARTESIAN_POINT('Ctrl Pts',(105.291484418836,-101.663585574392,
17.2772857375189));
#106527=CARTESIAN_POINT('Ctrl Pts',(105.482465865468,-102.309938354427,
16.7292778637629));
#106528=CARTESIAN_POINT('Ctrl Pts',(104.392589643083,-101.800704320492,
17.3438338306817));
#106529=CARTESIAN_POINT('Ctrl Pts',(105.348251591535,-101.790442077264,
17.4598102619259));
#106530=CARTESIAN_POINT('Ctrl Pts',(105.467726354119,-102.531861348212,
16.8660144593265));
#106531=CARTESIAN_POINT('Ctrl Pts',(104.40179827727,-101.969673527855,17.5884438102477));
#106532=CARTESIAN_POINT('Ctrl Pts',(105.437771664298,-101.881952438345,
17.6057708436221));
#106533=CARTESIAN_POINT('Ctrl Pts',(105.479256984703,-102.736169593116,
17.0143081694434));
#106534=CARTESIAN_POINT('',(104.40179827727,-101.969673527855,17.5884438102477));
#106535=CARTESIAN_POINT('Origin',(104.480642833254,-102.788505549359,17.0198511119556));
#106536=CARTESIAN_POINT('Ctrl Pts',(104.40179827727,-101.969673527855,17.5884438102477));
#106537=CARTESIAN_POINT('Ctrl Pts',(104.399076856909,-101.919738191961,
17.5161544169129));
#106538=CARTESIAN_POINT('Ctrl Pts',(104.401038805425,-101.868448780509,
17.4459227180867));
#106539=CARTESIAN_POINT('Ctrl Pts',(104.407209379753,-101.81585321031,17.3775574205389));
#106540=CARTESIAN_POINT('Ctrl Pts',(104.41358516186,-101.761508529,17.3069185759793));
#106541=CARTESIAN_POINT('Ctrl Pts',(104.424454489766,-101.705769346156,
17.2382724031476));
#106542=CARTESIAN_POINT('Ctrl Pts',(104.439345389916,-101.648673502291,
17.1714263481057));
#106543=CARTESIAN_POINT('Ctrl Pts',(104.455068206295,-101.588387860718,
17.1008457761763));
#106544=CARTESIAN_POINT('Ctrl Pts',(104.475274779257,-101.526589764642,
17.0322720957555));
#106545=CARTESIAN_POINT('Ctrl Pts',(104.499461606331,-101.463307183882,
16.9654982957528));
#106546=CARTESIAN_POINT('Ctrl Pts',(104.505923671774,-101.446399791397,
16.947658143996));
#106547=CARTESIAN_POINT('Ctrl Pts',(104.512670112767,-101.429386346018,
16.929946572409));
#106548=CARTESIAN_POINT('Ctrl Pts',(104.519691864075,-101.412267192572,
16.9123598489362));
#106549=CARTESIAN_POINT('Ctrl Pts',(104.523884377912,-101.402045769945,
16.9018592518235));
#106550=CARTESIAN_POINT('Ctrl Pts',(104.528168140466,-101.391805036359,
16.8914226697077));
#106551=CARTESIAN_POINT('Ctrl Pts',(104.532542798407,-101.381545429822,
16.8810493690749));
#106552=CARTESIAN_POINT('Ctrl Pts',(104.562367993158,-101.311598300894,
16.8103271055899));
#106553=CARTESIAN_POINT('Ctrl Pts',(104.596185595816,-101.241230307208,
16.7429996034286));
#106554=CARTESIAN_POINT('Ctrl Pts',(104.633744458695,-101.170636846293,
16.6787761004297));
#106555=CARTESIAN_POINT('Ctrl Pts',(104.672985231813,-101.096882164414,
16.6116766273125));
#106556=CARTESIAN_POINT('Ctrl Pts',(104.716309870559,-101.022881298859,
16.5479655549389));
#106557=CARTESIAN_POINT('Ctrl Pts',(104.763472266148,-100.948836154766,
16.4873474178807));
#106558=CARTESIAN_POINT('Ctrl Pts',(104.797450661656,-100.895489941963,
16.4436747627885));
#106559=CARTESIAN_POINT('Ctrl Pts',(104.83342193369,-100.842120289345,16.401608281898));
#106560=CARTESIAN_POINT('Ctrl Pts',(104.871305881354,-100.788796859955,
16.3610475816469));
#106561=CARTESIAN_POINT('Ctrl Pts',(104.882777425514,-100.772650124655,
16.3487654966796));
#106562=CARTESIAN_POINT('Ctrl Pts',(104.894446366367,-100.756488004986,
16.3366096921063));
#106563=CARTESIAN_POINT('Ctrl Pts',(104.906312595494,-100.740322058785,
16.3245846088456));
#106564=CARTESIAN_POINT('Ctrl Pts',(104.944329092626,-100.688530319324,
16.2860591819068));
#106565=CARTESIAN_POINT('Ctrl Pts',(104.984414492063,-100.636623455968,
16.2488194771013));
#106566=CARTESIAN_POINT('Ctrl Pts',(105.02648084546,-100.585100336128,16.2131049788005));
#106567=CARTESIAN_POINT('Ctrl Pts',(105.058057014668,-100.546425656274,
16.1862966878393));
#106568=CARTESIAN_POINT('Ctrl Pts',(105.090748556941,-100.507967193901,
16.1603473182874));
#106569=CARTESIAN_POINT('Ctrl Pts',(105.124504020888,-100.469928826034,
16.1353469230302));
#106570=CARTESIAN_POINT('Ctrl Pts',(105.138936450445,-100.453665205259,
16.1246577959597));
#106571=CARTESIAN_POINT('Ctrl Pts',(105.15354543402,-100.437487670369,16.114146792881));
#106572=CARTESIAN_POINT('Ctrl Pts',(105.168341551813,-100.421409753456,
16.1038168397052));
#106573=CARTESIAN_POINT('Ctrl Pts',(105.209297920576,-100.376905302811,
16.0752230303364));
#106574=CARTESIAN_POINT('Ctrl Pts',(105.251690344177,-100.333101207738,
16.0479722393418));
#106575=CARTESIAN_POINT('Ctrl Pts',(105.295793243887,-100.290257628882,
16.0221175273513));
#106576=CARTESIAN_POINT('Ctrl Pts',(105.303111527402,-100.283148312738,
16.0178272853535));
#106577=CARTESIAN_POINT('Ctrl Pts',(105.310476801726,-100.276065410526,
16.0135754536419));
#106578=CARTESIAN_POINT('Ctrl Pts',(105.317890190299,-100.26901006837,16.009362237536));
#106579=CARTESIAN_POINT('Ctrl Pts',(105.355553312455,-100.233165972132,
15.9879573332468));
#106580=CARTESIAN_POINT('Ctrl Pts',(105.394484279067,-100.198016189486,
15.9675397134219));
#106581=CARTESIAN_POINT('Ctrl Pts',(105.43474774502,-100.163747028118,15.9481547261078));
#106582=CARTESIAN_POINT('Ctrl Pts',(105.450170075811,-100.150620727885,
15.9407295906989));
#106583=CARTESIAN_POINT('Ctrl Pts',(105.465810590551,-100.13760407423,15.9334478823718));
#106584=CARTESIAN_POINT('Ctrl Pts',(105.481665430578,-100.124733586419,
15.9263246578683));
#106585=CARTESIAN_POINT('Ctrl Pts',(105.524387927611,-100.090052733353,
15.9071303968599));
#106586=CARTESIAN_POINT('Ctrl Pts',(105.568728761488,-100.05635828905,15.8890429264959));
#106587=CARTESIAN_POINT('Ctrl Pts',(105.614696101505,-100.02426114932,15.8723073267196));
#106588=CARTESIAN_POINT('Ctrl Pts',(105.630324268336,-100.013348630686,
15.8666174881248));
#106589=CARTESIAN_POINT('Ctrl Pts',(105.646140405984,-100.002620343248,
15.861083731312));
#106590=CARTESIAN_POINT('Ctrl Pts',(105.662144727959,-99.992099036084,15.8557151199997));
#106591=CARTESIAN_POINT('Ctrl Pts',(105.693683754078,-99.9713651504508,
15.8451354295467));
#106592=CARTESIAN_POINT('Ctrl Pts',(105.725954071873,-99.9514378918393,
15.8351987710049));
#106593=CARTESIAN_POINT('Ctrl Pts',(105.75896059425,-99.9325008195071,15.8259809420815));
#106594=CARTESIAN_POINT('Ctrl Pts',(105.775463855438,-99.9230322833409,
15.8213720276198));
#106595=CARTESIAN_POINT('Ctrl Pts',(105.79215213858,-99.9138126009994,15.8169436370629));
#106596=CARTESIAN_POINT('Ctrl Pts',(105.809021521876,-99.9048589491438,
15.8127017130016));
#106597=CARTESIAN_POINT('Ctrl Pts',(105.813724306551,-99.9023628829871,
15.8115191650022));
#106598=CARTESIAN_POINT('Ctrl Pts',(105.818440481913,-99.8998878557936,
15.8103512822896));
#106599=CARTESIAN_POINT('Ctrl Pts',(105.823169146605,-99.8974347165437,
15.8091984233955));
#106600=CARTESIAN_POINT('Ctrl Pts',(105.834701171648,-99.8914521262978,
15.8063868902243));
#106601=CARTESIAN_POINT('Ctrl Pts',(105.846337926064,-99.8855995318808,
15.8036645329124));
#106602=CARTESIAN_POINT('Ctrl Pts',(105.858057352083,-99.879892330341,15.8010375503857));
#106603=CARTESIAN_POINT('Ctrl Pts',(105.868703109837,-99.8747079906859,
15.7986512373053));
#106604=CARTESIAN_POINT('Ctrl Pts',(105.879424473117,-99.8696398440663,
15.7963418574544));
#106605=CARTESIAN_POINT('Ctrl Pts',(105.890221724177,-99.8646914799693,
15.7941104701398));
#106606=CARTESIAN_POINT('Ctrl Pts',(105.931965478216,-99.8455603795984,
15.7854835999571));
#106607=CARTESIAN_POINT('Ctrl Pts',(105.974821485434,-99.8282268466233,
15.778024962316));
#106608=CARTESIAN_POINT('Ctrl Pts',(106.018611350164,-99.81302069576,15.7718592561064));
#106609=CARTESIAN_POINT('Ctrl Pts',(106.060892197546,-99.7983385553175,
15.7659060227529));
#106610=CARTESIAN_POINT('Ctrl Pts',(106.104042255194,-99.7856395854445,
15.7611582260568));
#106611=CARTESIAN_POINT('Ctrl Pts',(106.147928168805,-99.7752531238855,
15.7577511923306));
#106612=CARTESIAN_POINT('Ctrl Pts',(106.191805447377,-99.7648687059777,
15.754344828976));
#106613=CARTESIAN_POINT('Ctrl Pts',(106.236417979059,-99.7567962417352,
15.7522790270419));
#106614=CARTESIAN_POINT('Ctrl Pts',(106.281615268835,-99.751414475085,15.7517166718329));
#106615=CARTESIAN_POINT('Ctrl Pts',(106.2899653377,-99.750420209226,15.7516127783307));
#106616=CARTESIAN_POINT('Ctrl Pts',(106.298335395541,-99.7495179023308,
15.7515602684308));
#106617=CARTESIAN_POINT('Ctrl Pts',(106.306724527724,-99.7487101189032,
15.7515602673972));
#106618=CARTESIAN_POINT('Ctrl Pts',(105.558491198141,-103.919899825233,
20.1124375743813));
#106619=CARTESIAN_POINT('Ctrl Pts',(105.504958671751,-102.884521029196,
20.2439924204053));
#106620=CARTESIAN_POINT('Ctrl Pts',(104.464704162669,-102.984781772057,
20.2439833000845));
#106621=CARTESIAN_POINT('Ctrl Pts',(105.544987807119,-103.779694728827,
19.0034761224554));
#106622=CARTESIAN_POINT('Ctrl Pts',(105.493474115007,-102.765277097786,
19.3008298857249));
#106623=CARTESIAN_POINT('Ctrl Pts',(104.453129365508,-102.864605885392,
19.2934438611321));
#106624=CARTESIAN_POINT('Ctrl Pts',(105.517620911724,-103.370834903237,
17.9334850358382));
#106625=CARTESIAN_POINT('Ctrl Pts',(105.47034932753,-102.420334171228,18.3915976210567));
#106626=CARTESIAN_POINT('Ctrl Pts',(104.431370885157,-102.513990942736,
18.3763088640166));
#106627=CARTESIAN_POINT('Ctrl Pts',(105.479241756266,-102.735917667086,
17.0139432834187));
#106628=CARTESIAN_POINT('Ctrl Pts',(105.437754964884,-101.881661060401,
17.6055134482011));
#106629=CARTESIAN_POINT('Ctrl Pts',(104.401695602808,-101.96946516819,17.5881295277765));
#106630=CARTESIAN_POINT('Ctrl Pts',(104.464790602103,-102.984725304014,
20.2436061242208));
#106631=CARTESIAN_POINT('Ctrl Pts',(104.463244400306,-102.96866738439,20.1166604785196));
#106632=CARTESIAN_POINT('Ctrl Pts',(104.461523674278,-102.948478914502,
19.9897369995332));
#106633=CARTESIAN_POINT('Ctrl Pts',(104.457722155548,-102.899833058047,
19.7368984746299));
#106634=CARTESIAN_POINT('Ctrl Pts',(104.455641791682,-102.871385495318,
19.6109828571432));
#106635=CARTESIAN_POINT('Ctrl Pts',(104.451118038895,-102.806303675927,
19.36091283866));
#106636=CARTESIAN_POINT('Ctrl Pts',(104.448674930259,-102.769675660829,
19.2367576256975));
#106637=CARTESIAN_POINT('Ctrl Pts',(104.443432040228,-102.688403882027,
18.9909468799625));
#106638=CARTESIAN_POINT('Ctrl Pts',(104.440632391293,-102.643762954817,
18.8692909473564));
#106639=CARTESIAN_POINT('Ctrl Pts',(104.434690431481,-102.546700342215,
18.6291362556635));
#106640=CARTESIAN_POINT('Ctrl Pts',(104.43154795603,-102.494274708995,18.5106396224434));
#106641=CARTESIAN_POINT('Ctrl Pts',(104.4249456375,-102.382001718164,18.2775463208789));
#106642=CARTESIAN_POINT('Ctrl Pts',(104.421485683369,-102.322151469836,
18.1629517031254));
#106643=CARTESIAN_POINT('Ctrl Pts',(104.414278276925,-102.195407158769,
17.9382194516942));
#106644=CARTESIAN_POINT('Ctrl Pts',(104.41053042859,-102.128502961076,17.8280890992909));
#106645=CARTESIAN_POINT('Ctrl Pts',(104.405060921869,-102.029357090692,
17.676081150807));
#106646=CARTESIAN_POINT('Ctrl Pts',(104.403439053321,-101.999780059499,
17.6320278353329));
#106647=CARTESIAN_POINT('Ctrl Pts',(104.40179827727,-101.969673527855,17.5884438102477));
#106648=CARTESIAN_POINT('Ctrl Pts',(125.482975212216,-100.999197749933,
20.6580423913305));
#106649=CARTESIAN_POINT('Ctrl Pts',(124.88998296211,-101.056401329994,20.6600455862107));
#106650=CARTESIAN_POINT('Ctrl Pts',(124.657779182154,-101.604273713317,
20.6311396081434));
#106651=CARTESIAN_POINT('Ctrl Pts',(125.477510155387,-100.966557012922,
20.0806074945782));
#106652=CARTESIAN_POINT('Ctrl Pts',(124.885485931836,-101.022155325173,
20.0518449159771));
#106653=CARTESIAN_POINT('Ctrl Pts',(124.652384039501,-101.564770548953,
19.9575446255301));
#106654=CARTESIAN_POINT('Ctrl Pts',(125.518457071264,-100.848450225981,
19.5250931340696));
#106655=CARTESIAN_POINT('Ctrl Pts',(124.91401147493,-100.891617040393,19.4592439683909));
#106656=CARTESIAN_POINT('Ctrl Pts',(124.685676315793,-101.440733986181,
19.3085274088345));
#106657=CARTESIAN_POINT('Ctrl Pts',(125.624240575082,-100.552667578936,
18.7256831759163));
#106658=CARTESIAN_POINT('Ctrl Pts',(124.980417685858,-100.57731043124,18.6331186717015));
#106659=CARTESIAN_POINT('Ctrl Pts',(124.772096633211,-101.137116614739,
18.3731025671243));
#106660=CARTESIAN_POINT('Ctrl Pts',(125.666160825509,-100.435131312246,
18.467230184024));
#106661=CARTESIAN_POINT('Ctrl Pts',(125.006296679906,-100.451502068495,
18.3657097198357));
#106662=CARTESIAN_POINT('Ctrl Pts',(124.806365278783,-101.017163066056,
18.0704213470409));
#106663=CARTESIAN_POINT('Ctrl Pts',(125.75555028665,-100.163703926671,17.9667510051422));
#106664=CARTESIAN_POINT('Ctrl Pts',(125.057594850555,-100.165290703068,
17.8541024350914));
#106665=CARTESIAN_POINT('Ctrl Pts',(124.879177775624,-100.741187251338,
17.4837843724943));
#106666=CARTESIAN_POINT('Ctrl Pts',(125.803406724839,-100.008192902845,
17.7233571028373));
#106667=CARTESIAN_POINT('Ctrl Pts',(125.083215787069,-100.00200842406,17.6080029058746));
#106668=CARTESIAN_POINT('Ctrl Pts',(124.918030673264,-100.583538190041,
17.1982201382092));
#106669=CARTESIAN_POINT('Ctrl Pts',(125.849247158119,-99.8346157197934,
17.4899077963367));
#106670=CARTESIAN_POINT('Ctrl Pts',(125.104026655054,-99.8256221178656,
17.3784998351471));
#106671=CARTESIAN_POINT('Ctrl Pts',(124.954912348837,-100.407914263188,
16.9240252498943));
#106672=CARTESIAN_POINT('',(125.482757701946,-100.997772275264,20.6337087627909));
#106673=CARTESIAN_POINT('Origin',(125.578424682818,-101.991311859071,20.572660223256));
#106674=CARTESIAN_POINT('',(125.845413646567,-99.8490082283227,17.5093413790269));
#106675=CARTESIAN_POINT('Origin',(125.92336966889,-100.658612474936,16.9275649421981));
#106676=CARTESIAN_POINT('Ctrl Pts',(125.845413646567,-99.8490082283227,
17.5093413790269));
#106677=CARTESIAN_POINT('Ctrl Pts',(125.826499074648,-99.920048857817,17.6056675397001));
#106678=CARTESIAN_POINT('Ctrl Pts',(125.807262973545,-99.9880127242512,
17.70368875424));
#106679=CARTESIAN_POINT('Ctrl Pts',(125.768734539064,-100.118045225378,
17.9034221805089));
#106680=CARTESIAN_POINT('Ctrl Pts',(125.749442216936,-100.180098933496,
18.0051435372916));
#106681=CARTESIAN_POINT('Ctrl Pts',(125.723776591244,-100.259900680688,
18.1451072561387));
#106682=CARTESIAN_POINT('Ctrl Pts',(125.717129948266,-100.280309857135,
18.1817863136777));
#106683=CARTESIAN_POINT('Ctrl Pts',(125.694149312222,-100.350115350498,
18.3103936404203));
#106684=CARTESIAN_POINT('Ctrl Pts',(125.678054026877,-100.397683815746,
18.4037384279442));
#106685=CARTESIAN_POINT('Ctrl Pts',(125.646963150739,-100.4878826667,18.5929776838875));
#106686=CARTESIAN_POINT('Ctrl Pts',(125.631965940987,-100.530520077454,
18.6888678004618));
#106687=CARTESIAN_POINT('Ctrl Pts',(125.607991703809,-100.598049486598,
18.8523697546068));
#106688=CARTESIAN_POINT('Ctrl Pts',(125.598599263101,-100.624320796945,
18.9194421460005));
#106689=CARTESIAN_POINT('Ctrl Pts',(125.57402920903,-100.693024343184,19.1048405151098));
#106690=CARTESIAN_POINT('Ctrl Pts',(125.559831295542,-100.732787580035,
19.2238176530278));
#106691=CARTESIAN_POINT('Ctrl Pts',(125.534690297273,-100.804445245447,
19.4637954816995));
#106692=CARTESIAN_POINT('Ctrl Pts',(125.523745868489,-100.83634313238,19.5847959158191));
#106693=CARTESIAN_POINT('Ctrl Pts',(125.5055198004,-100.89209830236,19.8283353464288));
#106694=CARTESIAN_POINT('Ctrl Pts',(125.498220663568,-100.915993928614,
19.950864652663));
#106695=CARTESIAN_POINT('Ctrl Pts',(125.487629176562,-100.95554817258,20.1965518240814));
#106696=CARTESIAN_POINT('Ctrl Pts',(125.484287709801,-100.971306356023,
20.319683120107));
#106697=CARTESIAN_POINT('Ctrl Pts',(125.482398109282,-100.988994883158,
20.5068925722713));
#106698=CARTESIAN_POINT('Ctrl Pts',(125.482298973522,-100.993911592226,
20.5701588955505));
#106699=CARTESIAN_POINT('Ctrl Pts',(125.482757701946,-100.997772275264,
20.6337087627909));
#106700=CARTESIAN_POINT('Ctrl Pts',(125.845413646567,-99.8490082283228,
17.5093413790269));
#106701=CARTESIAN_POINT('Ctrl Pts',(125.102297709848,-99.8404361560843,
17.3978374669888));
#106702=CARTESIAN_POINT('Ctrl Pts',(124.951849983683,-100.422442156171,
16.9468802674879));
#106703=CARTESIAN_POINT('Ctrl Pts',(125.889151386511,-99.6847350254919,
17.2865983214162));
#106704=CARTESIAN_POINT('Ctrl Pts',(125.171934757118,-99.720826512647,17.2512730782303));
#106705=CARTESIAN_POINT('Ctrl Pts',(124.989946622721,-100.254797375441,
16.8132513225836));
#106706=CARTESIAN_POINT('Ctrl Pts',(125.880427923319,-99.5103711852834,
17.0748941232025));
#106707=CARTESIAN_POINT('Ctrl Pts',(125.209831378356,-99.588903062879,17.0947145905348));
#106708=CARTESIAN_POINT('Ctrl Pts',(124.998651425567,-100.080102305093,
16.6859969813846));
#106709=CARTESIAN_POINT('Ctrl Pts',(125.766564608889,-99.1406512221922,
16.6746803416657));
#106710=CARTESIAN_POINT('Ctrl Pts',(125.207602174387,-99.2907663471903,
16.7709743786513));
#106711=CARTESIAN_POINT('Ctrl Pts',(124.962001426421,-99.7066837389912,
16.4444218143566));
#106712=CARTESIAN_POINT('Ctrl Pts',(125.663622553686,-98.9527700812648,
16.4945428924108));
#106713=CARTESIAN_POINT('Ctrl Pts',(125.170066771322,-99.1316074795892,
16.611151455825));
#106714=CARTESIAN_POINT('Ctrl Pts',(124.917231993908,-99.5155044939999,
16.3351431657257));
#106715=CARTESIAN_POINT('Ctrl Pts',(125.43996234665,-98.6768236764549,16.2550469205202));
#106716=CARTESIAN_POINT('Ctrl Pts',(125.046267137683,-98.88154516084,16.3840551048599));
#106717=CARTESIAN_POINT('Ctrl Pts',(124.809424987076,-99.2260942694278,
16.1888201178609));
#106718=CARTESIAN_POINT('Ctrl Pts',(125.354274706854,-98.5868359497757,
16.181204047301));
#106719=CARTESIAN_POINT('Ctrl Pts',(124.995097913699,-98.7984703904179,
16.3121922133785));
#106720=CARTESIAN_POINT('Ctrl Pts',(124.766874381792,-99.1302203304711,
16.1435090889224));
#106721=CARTESIAN_POINT('Ctrl Pts',(125.161259586538,-98.4169333226142,
16.0474553183251));
#106722=CARTESIAN_POINT('Ctrl Pts',(124.871483852699,-98.6376470561498,
16.1790093949143));
#106723=CARTESIAN_POINT('Ctrl Pts',(124.668865777112,-98.945100848134,16.0610549575179));
#106724=CARTESIAN_POINT('Ctrl Pts',(125.052704911967,-98.3357306197266,
15.9865957818817));
#106725=CARTESIAN_POINT('Ctrl Pts',(124.7985192413,-98.5584441544526,16.1164468884311));
#106726=CARTESIAN_POINT('Ctrl Pts',(124.612762636206,-98.8544446813256,
16.0233213492148));
#106727=CARTESIAN_POINT('Ctrl Pts',(124.809072971063,-98.1918178668115,
15.8808884891131));
#106728=CARTESIAN_POINT('Ctrl Pts',(124.628066825929,-98.4142664695398,
16.0057926815786));
#106729=CARTESIAN_POINT('Ctrl Pts',(124.485603012169,-98.6877174252057,
15.9573959710752));
#106730=CARTESIAN_POINT('Ctrl Pts',(124.674278793955,-98.1291139409085,
15.8360975614841));
#106731=CARTESIAN_POINT('Ctrl Pts',(124.530747304798,-98.3488039954955,
15.9573536658907));
#106732=CARTESIAN_POINT('Ctrl Pts',(124.414638781313,-98.6115583528084,
15.9292322010317));
#106733=CARTESIAN_POINT('Ctrl Pts',(124.378214317008,-98.0446182116322,
15.7711661122897));
#106734=CARTESIAN_POINT('Ctrl Pts',(124.313621685018,-98.2562015220608,
15.8862329003363));
#106735=CARTESIAN_POINT('Ctrl Pts',(124.260014576268,-98.4988902013363,
15.888125158381));
#106736=CARTESIAN_POINT('Ctrl Pts',(124.216950600334,-98.0241515192693,
15.7515602794738));
#106737=CARTESIAN_POINT('Ctrl Pts',(124.19323099937,-98.2297950328944,15.8636997349847));
#106738=CARTESIAN_POINT('Ctrl Pts',(124.176463735337,-98.4635852978473,
15.8755169308524));
#106739=CARTESIAN_POINT('Ctrl Pts',(124.052852564772,-98.0399523410243,
15.7515602673972));
#106740=CARTESIAN_POINT('Ctrl Pts',(124.072186923524,-98.240747333951,15.863312121052));
#106741=CARTESIAN_POINT('Ctrl Pts',(124.094259329986,-98.4699780395767,
15.875437131539));
#106742=CARTESIAN_POINT('Ctrl Pts',(124.052852564772,-98.0399523410243,
15.7515602673972));
#106743=CARTESIAN_POINT('Ctrl Pts',(124.09967664601,-98.0354437010583,15.7515602708432));
#106744=CARTESIAN_POINT('Ctrl Pts',(124.146578537115,-98.0338734102042,
15.7531646821938));
#106745=CARTESIAN_POINT('Ctrl Pts',(124.193249748731,-98.0349838342435,
15.7562575908573));
#106746=CARTESIAN_POINT('Ctrl Pts',(124.219549338557,-98.0356095668044,
15.7580004688842));
#106747=CARTESIAN_POINT('Ctrl Pts',(124.245775633236,-98.0370856411341,
15.7602155682706));
#106748=CARTESIAN_POINT('Ctrl Pts',(124.271873410022,-98.0393595009452,
15.7628789191289));
#106749=CARTESIAN_POINT('Ctrl Pts',(124.308078835669,-98.0425140249109,
15.7665737837244));
#106750=CARTESIAN_POINT('Ctrl Pts',(124.344034567456,-98.0472190006504,
15.771139545368));
#106751=CARTESIAN_POINT('Ctrl Pts',(124.379594151102,-98.0533331794609,
15.7765126813448));
#106752=CARTESIAN_POINT('Ctrl Pts',(124.415153734749,-98.0594473582713,
15.7818858173216));
#106753=CARTESIAN_POINT('Ctrl Pts',(124.450318917175,-98.0669662662337,
15.7880638662002));
#106754=CARTESIAN_POINT('Ctrl Pts',(124.484946524317,-98.0757551061462,
15.7949882296773));
#106755=CARTESIAN_POINT('Ctrl Pts',(124.498777099829,-98.0792654472904,
15.7977538822837));
#106756=CARTESIAN_POINT('Ctrl Pts',(124.512543482486,-98.082981108497,15.800641356821));
#106757=CARTESIAN_POINT('Ctrl Pts',(124.526233375372,-98.0868932171096,
15.8036467020527));
#106758=CARTESIAN_POINT('Ctrl Pts',(124.569254088908,-98.0991870827628,
15.8130910488688));
#106759=CARTESIAN_POINT('Ctrl Pts',(124.611517469928,-98.1133123937114,
15.8236558945519));
#106760=CARTESIAN_POINT('Ctrl Pts',(124.652909579789,-98.1290352011672,
15.8352606875498));
#106761=CARTESIAN_POINT('Ctrl Pts',(124.696680191597,-98.1456614834222,
15.8475323231616));
#106762=CARTESIAN_POINT('Ctrl Pts',(124.739476330007,-98.1640739088356,
15.8609668423913));
#106763=CARTESIAN_POINT('Ctrl Pts',(124.781182568439,-98.1839447673945,
15.875443190886));
#106764=CARTESIAN_POINT('Ctrl Pts',(124.813175963088,-98.199187959871,15.886548184956));
#106765=CARTESIAN_POINT('Ctrl Pts',(124.844528392904,-98.215288210749,15.8982656775085));
#106766=CARTESIAN_POINT('Ctrl Pts',(124.875195756985,-98.2320809049479,
15.9105320026399));
#106767=CARTESIAN_POINT('Ctrl Pts',(124.893988954244,-98.2423715974822,
15.9180489012958));
#106768=CARTESIAN_POINT('Ctrl Pts',(124.912553244657,-98.2529479199744,
15.9257894732857));
#106769=CARTESIAN_POINT('Ctrl Pts',(124.930886451959,-98.2637767762709,
15.9337435838622));
#106770=CARTESIAN_POINT('Ctrl Pts',(124.94193613687,-98.270303482049,15.9385376394888));
#106771=CARTESIAN_POINT('Ctrl Pts',(124.952899549797,-98.2769218390271,
15.9434087870309));
#106772=CARTESIAN_POINT('Ctrl Pts',(124.963776930127,-98.283628670927,15.9483564439262));
#106773=CARTESIAN_POINT('Ctrl Pts',(125.003350554709,-98.3080291827857,
15.9663567997647));
#106774=CARTESIAN_POINT('Ctrl Pts',(125.041782458848,-98.3335796465919,
15.9853565011439));
#106775=CARTESIAN_POINT('Ctrl Pts',(125.07896415244,-98.3600410143952,16.0052627896922));
#106776=CARTESIAN_POINT('Ctrl Pts',(125.117953666891,-98.3877889672901,
16.0261369471076));
#106777=CARTESIAN_POINT('Ctrl Pts',(125.155568272167,-98.4165380073349,
16.0480079118518));
#106778=CARTESIAN_POINT('Ctrl Pts',(125.191721683672,-98.4459792733843,
16.0707439107219));
#106779=CARTESIAN_POINT('Ctrl Pts',(125.196689999609,-98.4500251851041,
16.073868363459));
#106780=CARTESIAN_POINT('Ctrl Pts',(125.20163078007,-98.454084128841,16.0770091172844));
#106781=CARTESIAN_POINT('Ctrl Pts',(125.206543857291,-98.4581552670833,
16.0801657976398));
#106782=CARTESIAN_POINT('Ctrl Pts',(125.223941181904,-98.472571265522,16.0913436787055));
#106783=CARTESIAN_POINT('Ctrl Pts',(125.241009087699,-98.4871588753028,
16.1027354149968));
#106784=CARTESIAN_POINT('Ctrl Pts',(125.257752750567,-98.5018941800785,
16.114335471211));
#106785=CARTESIAN_POINT('Ctrl Pts',(125.306723538213,-98.544991051221,16.1482625691244));
#106786=CARTESIAN_POINT('Ctrl Pts',(125.353239878368,-98.5896839609798,
16.1842159323297));
#106787=CARTESIAN_POINT('Ctrl Pts',(125.397218343498,-98.6356933784447,
16.2222073905607));
#106788=CARTESIAN_POINT('Ctrl Pts',(125.424355891226,-98.6640841546727,
16.2456505691239));
#106789=CARTESIAN_POINT('Ctrl Pts',(125.450526276141,-98.6929759166082,
16.2698700983385));
#106790=CARTESIAN_POINT('Ctrl Pts',(125.475701481406,-98.7222981302811,
16.2948712724642));
#106791=CARTESIAN_POINT('Ctrl Pts',(125.488949526564,-98.7377284716338,
16.3080277365457));
#106792=CARTESIAN_POINT('Ctrl Pts',(125.501884558718,-98.7532365611898,
16.3213652913131));
#106793=CARTESIAN_POINT('Ctrl Pts',(125.51450630742,-98.7688101037695,16.334881634856));
#106794=CARTESIAN_POINT('Ctrl Pts',(125.556339123644,-98.8204261801219,
16.3796794460633));
#106795=CARTESIAN_POINT('Ctrl Pts',(125.594605933402,-98.8724415886012,
16.4261653871877));
#106796=CARTESIAN_POINT('Ctrl Pts',(125.629324629227,-98.9247898821289,
16.474429135381));
#106797=CARTESIAN_POINT('Ctrl Pts',(125.663899777427,-98.9769217368461,
16.5224933326903));
#106798=CARTESIAN_POINT('Ctrl Pts',(125.694956142551,-99.0293840409094,
16.5723206290463));
#106799=CARTESIAN_POINT('Ctrl Pts',(125.722465110135,-99.0821083734971,
16.6240216742099));
#106800=CARTESIAN_POINT('Ctrl Pts',(125.749533046058,-99.1339874144573,
16.6748938333835));
#106801=CARTESIAN_POINT('Ctrl Pts',(125.773166405932,-99.1861204454585,
16.7275801269978));
#106802=CARTESIAN_POINT('Ctrl Pts',(125.793292872945,-99.2384350950927,
16.7822077086646));
#106803=CARTESIAN_POINT('Ctrl Pts',(125.800747453459,-99.257811758047,16.8024410514352));
#106804=CARTESIAN_POINT('Ctrl Pts',(125.807720486337,-99.2772132425019,
16.822940931174));
#106805=CARTESIAN_POINT('Ctrl Pts',(125.814206690342,-99.2966354881051,
16.8437145948701));
#106806=CARTESIAN_POINT('Ctrl Pts',(125.817427488206,-99.3062798235464,
16.8540299922306));
#106807=CARTESIAN_POINT('Ctrl Pts',(125.820517250387,-99.3159051341152,
16.8643867768565));
#106808=CARTESIAN_POINT('Ctrl Pts',(125.823478088197,-99.3255144947862,
16.8747888519417));
#106809=CARTESIAN_POINT('Ctrl Pts',(125.833135620509,-99.356857890513,16.9087178891518));
#106810=CARTESIAN_POINT('Ctrl Pts',(125.841362067702,-99.3878175710464,
16.9428872572314));
#106811=CARTESIAN_POINT('Ctrl Pts',(125.848178497954,-99.4185340113573,
16.9774452208659));
#106812=CARTESIAN_POINT('Ctrl Pts',(125.849825547295,-99.4259560036473,
16.9857954377874));
#106813=CARTESIAN_POINT('Ctrl Pts',(125.851390046268,-99.4333637456155,
16.9941683965805));
#106814=CARTESIAN_POINT('Ctrl Pts',(125.852871854537,-99.4407591259546,
17.0025662914162));
#106815=CARTESIAN_POINT('Ctrl Pts',(125.86236637404,-99.4881441921104,17.0563748562378));
#106816=CARTESIAN_POINT('Ctrl Pts',(125.868472278912,-99.5348719169428,
17.1110410909087));
#106817=CARTESIAN_POINT('Ctrl Pts',(125.871186902063,-99.5809397368567,
17.166567226996));
#106818=CARTESIAN_POINT('Ctrl Pts',(125.873171141487,-99.6146127660051,
17.2071537622924));
#106819=CARTESIAN_POINT('Ctrl Pts',(125.873342825207,-99.6480154824284,
17.2483008211203));
#106820=CARTESIAN_POINT('Ctrl Pts',(125.871622299628,-99.6810354960869,
17.2898681415749));
#106821=CARTESIAN_POINT('Ctrl Pts',(125.869935605459,-99.7134062234923,
17.3306181065304));
#106822=CARTESIAN_POINT('Ctrl Pts',(125.8664303076,-99.7454091897177,17.3717719890919));
#106823=CARTESIAN_POINT('Ctrl Pts',(125.861077990133,-99.776944298335,17.4131812388076));
#106824=CARTESIAN_POINT('Ctrl Pts',(125.856951304309,-99.8012581561163,
17.445108149878));
#106825=CARTESIAN_POINT('Ctrl Pts',(125.85172755771,-99.825294007899,17.4771865426018));
#106826=CARTESIAN_POINT('Ctrl Pts',(125.845413646567,-99.8490082283227,
17.5093413790268));
#106827=CARTESIAN_POINT('Origin',(-72.1285789580643,102.596641170974,90.9377864957534));
#106828=CARTESIAN_POINT('',(-72.7922703773706,99.242458411742,20.5845755150225));
#106829=CARTESIAN_POINT('',(-72.1788079397593,103.541935721109,90.8804081459357));
#106830=CARTESIAN_POINT('Origin',(-72.4218476406528,92.2712772872336,21.0080080906579));
#106831=CARTESIAN_POINT('Origin',(-110.476903643071,102.402964443961,87.7712));
#106832=CARTESIAN_POINT('',(-90.530889697783,103.410346912838,87.7184053219175));
#106833=CARTESIAN_POINT('',(-90.587145162574,102.349660838848,87.7739935235717));
#106834=CARTESIAN_POINT('',(-110.476903643071,103.410346912838,87.7184053219175));
#106835=CARTESIAN_POINT('Origin',(-90.6399647748563,101.301421153262,86.8275570916518));
#106836=CARTESIAN_POINT('',(-91.5359833570557,103.287126743671,86.7143181908253));
#106837=CARTESIAN_POINT('',(-90.978528909303,113.797824181002,86.1634758794189));
#106838=CARTESIAN_POINT('Ctrl Pts',(-91.5359833570557,103.287126743671,
86.7143181908253));
#106839=CARTESIAN_POINT('Ctrl Pts',(-91.5370729393252,103.296249899937,
86.8457023581215));
#106840=CARTESIAN_POINT('Ctrl Pts',(-91.5117163320131,103.306773799084,
86.9771533838001));
#106841=CARTESIAN_POINT('Ctrl Pts',(-91.4119775080762,103.329028473458,
87.2202899719959));
#106842=CARTESIAN_POINT('Ctrl Pts',(-91.3376352430211,103.340748621699,
87.3318536343062));
#106843=CARTESIAN_POINT('Ctrl Pts',(-91.1513384559206,103.363587808285,
87.5179638587274));
#106844=CARTESIAN_POINT('Ctrl Pts',(-91.0394589294083,103.374697652502,
87.5924355004136));
#106845=CARTESIAN_POINT('Ctrl Pts',(-90.7952936003976,103.39460415138,87.6928586701625));
#106846=CARTESIAN_POINT('Ctrl Pts',(-90.6631302588661,103.403391521245,
87.7187698385449));
#106847=CARTESIAN_POINT('Ctrl Pts',(-90.530889697783,103.410346912838,87.7184053219175));
#106848=CARTESIAN_POINT('Origin',(-91.6269091423143,102.627057453892,91.4350883255827));
#106849=CARTESIAN_POINT('',(-90.958877835687,99.242458411742,20.5845755150225));
#106850=CARTESIAN_POINT('Ctrl Pts',(-90.9820272233145,97.9812689992705,
16.9850382002099));
#106851=CARTESIAN_POINT('Ctrl Pts',(-90.96889895555,98.3516544155633,17.5116834878781));
#106852=CARTESIAN_POINT('Ctrl Pts',(-90.9602185209256,98.6488603316139,
18.0896495694904));
#106853=CARTESIAN_POINT('Ctrl Pts',(-90.9524032683386,99.0746389300506,
19.3048563717234));
#106854=CARTESIAN_POINT('Ctrl Pts',(-90.9532695379777,99.2031524212429,
19.9419282509946));
#106855=CARTESIAN_POINT('Ctrl Pts',(-90.958877835687,99.242458411742,20.5845755150225));
#106856=CARTESIAN_POINT('',(-91.5766801606193,103.572352004027,91.377709975765));
#106857=CARTESIAN_POINT('Origin',(91.6269091423142,102.627057453892,91.4350883255827));
#106858=CARTESIAN_POINT('',(91.5359833570556,103.287126743671,86.7143181908253));
#106859=CARTESIAN_POINT('',(90.9785289093029,113.797824181002,86.1634758794189));
#106860=CARTESIAN_POINT('',(90.9588778356869,99.242458411742,20.5845755150225));
#106861=CARTESIAN_POINT('',(91.5766801606193,103.572352004027,91.377709975765));
#106862=CARTESIAN_POINT('Ctrl Pts',(90.9820272233144,97.9812689992705,16.9850382002099));
#106863=CARTESIAN_POINT('Ctrl Pts',(90.9688989555499,98.3516544155633,17.5116834878781));
#106864=CARTESIAN_POINT('Ctrl Pts',(90.9602185209256,98.6488603316139,18.0896495694904));
#106865=CARTESIAN_POINT('Ctrl Pts',(90.9524032683386,99.0746389300506,19.3048563717234));
#106866=CARTESIAN_POINT('Ctrl Pts',(90.9532695379776,99.2031524212429,19.9419282509946));
#106867=CARTESIAN_POINT('Ctrl Pts',(90.9588778356869,99.2424584117419,20.5845755150225));
#106868=CARTESIAN_POINT('Origin',(90.6399647748562,101.301421153262,86.8275570916518));
#106869=CARTESIAN_POINT('',(90.5308896977829,103.410346912838,87.7184053219175));
#106870=CARTESIAN_POINT('',(90.5871451625739,102.349660838848,87.7739935235717));
#106871=CARTESIAN_POINT('Ctrl Pts',(91.5359833570556,103.287126743671,86.7143181908253));
#106872=CARTESIAN_POINT('Ctrl Pts',(91.5370729393251,103.296249899937,86.8457023581215));
#106873=CARTESIAN_POINT('Ctrl Pts',(91.511716332013,103.306773799084,86.9771533838001));
#106874=CARTESIAN_POINT('Ctrl Pts',(91.4119775080761,103.329028473458,87.2202899719959));
#106875=CARTESIAN_POINT('Ctrl Pts',(91.3376352430211,103.340748621699,87.3318536343062));
#106876=CARTESIAN_POINT('Ctrl Pts',(91.1513384559206,103.363587808285,87.5179638587274));
#106877=CARTESIAN_POINT('Ctrl Pts',(91.0394589294082,103.374697652502,87.5924355004136));
#106878=CARTESIAN_POINT('Ctrl Pts',(90.7952936003975,103.39460415138,87.6928586701625));
#106879=CARTESIAN_POINT('Ctrl Pts',(90.663130258866,103.403391521245,87.7187698385449));
#106880=CARTESIAN_POINT('Ctrl Pts',(90.5308896977829,103.410346912838,87.7184053219175));
#106881=CARTESIAN_POINT('Origin',(110.476903643071,102.402964443961,87.7712));
#106882=CARTESIAN_POINT('',(110.476903643071,103.410346912838,87.7184053219175));
#106883=CARTESIAN_POINT('Origin',(72.1285789580643,102.596641170974,90.9377864957534));
#106884=CARTESIAN_POINT('',(72.7922703773705,99.242458411742,20.5845755150225));
#106885=CARTESIAN_POINT('Origin',(72.4218476406508,92.2712772872399,21.008008090657));
#106886=CARTESIAN_POINT('',(72.1788079397592,103.541935721109,90.8804081459357));
#106887=CARTESIAN_POINT('Origin',(110.476903643071,95.7011452695332,14.8774553900578));
#106888=CARTESIAN_POINT('',(73.6468903193031,95.2163889137473,15.7521046200495));
#106889=CARTESIAN_POINT('Origin',(73.6468903193031,95.7011452695332,14.8774553900578));
#106890=CARTESIAN_POINT('',(90.1042578937544,95.2163889137473,15.7521046200495));
#106891=CARTESIAN_POINT('Origin',(90.1042578937544,95.7011452695332,14.8774553900578));
#106892=CARTESIAN_POINT('',(110.476903643071,95.2163889137473,15.7521046200495));
#106893=CARTESIAN_POINT('Ctrl Pts',(90.1042578937544,95.2163889137473,15.7521046200495));
#106894=CARTESIAN_POINT('Ctrl Pts',(90.1042578937544,95.4182895473373,15.8640038957979));
#106895=CARTESIAN_POINT('Ctrl Pts',(90.1042578937544,95.6488093132903,15.8760849248123));
#106896=CARTESIAN_POINT('Ctrl Pts',(90.2713264040497,95.2163889358174,15.7521046322814));
#106897=CARTESIAN_POINT('Ctrl Pts',(90.2274827055992,95.4163044617933,15.8629037044435));
#106898=CARTESIAN_POINT('Ctrl Pts',(90.1881052167071,95.6445021414235,15.8758591954998));
#106899=CARTESIAN_POINT('Ctrl Pts',(90.4358842607797,95.2547551313729,15.7730936806651));
#106900=CARTESIAN_POINT('Ctrl Pts',(90.3486988939795,95.4544339928326,15.8856727581902));
#106901=CARTESIAN_POINT('Ctrl Pts',(90.2693275747722,95.6855468001481,15.8890809652171));
#106902=CARTESIAN_POINT('Ctrl Pts',(90.7251764616911,95.3746006582411,15.8424967172749));
#106903=CARTESIAN_POINT('Ctrl Pts',(90.5561653710683,95.574189958277,15.9611676699876));
#106904=CARTESIAN_POINT('Ctrl Pts',(90.4106493901343,95.8196491847571,15.9329302697645));
#106905=CARTESIAN_POINT('Ctrl Pts',(90.8544724972134,95.4551280193311,15.8906861076739));
#106906=CARTESIAN_POINT('Ctrl Pts',(90.6464603034172,95.6554404148554,16.0140945692545));
#106907=CARTESIAN_POINT('Ctrl Pts',(90.4729744838089,95.9114796157125,15.9633915472239));
#106908=CARTESIAN_POINT('Ctrl Pts',(91.0832790586093,95.6272898348646,16.0008233845728));
#106909=CARTESIAN_POINT('Ctrl Pts',(90.7999903295535,95.8266961793458,16.1332109432831));
#106910=CARTESIAN_POINT('Ctrl Pts',(90.582336802203,96.1092491787863,16.0327397694037));
#106911=CARTESIAN_POINT('Ctrl Pts',(91.1852209544676,95.7206561326393,16.0637302958361));
#106912=CARTESIAN_POINT('Ctrl Pts',(90.8650169516407,95.9191617777045,16.2010634899175));
#106913=CARTESIAN_POINT('Ctrl Pts',(90.6305394180741,96.2171698939701,16.0722370266053));
#106914=CARTESIAN_POINT('Ctrl Pts',(91.3704180592019,95.9126092476541,16.2021134489493));
#106915=CARTESIAN_POINT('Ctrl Pts',(90.9757710087611,96.1058816202108,16.3473531935976));
#106916=CARTESIAN_POINT('Ctrl Pts',(90.717399732541,96.4399489107381,16.1587676521158));
#106917=CARTESIAN_POINT('Ctrl Pts',(91.4523082719161,96.0099310269342,16.2766059254735));
#106918=CARTESIAN_POINT('Ctrl Pts',(91.0204559363106,96.1993211935999,16.4252671314559));
#106919=CARTESIAN_POINT('Ctrl Pts',(90.755412676385,96.5533405648982,16.2051889548206));
#106920=CARTESIAN_POINT('Ctrl Pts',(91.599436594305,96.2048038416294,16.4360536185126));
#106921=CARTESIAN_POINT('Ctrl Pts',(91.0919301767961,96.3823329631639,16.5877803371987));
#106922=CARTESIAN_POINT('Ctrl Pts',(90.823066937903,96.7811375902258,16.3041809500822));
#106923=CARTESIAN_POINT('Ctrl Pts',(91.6645811558568,96.3023963556934,16.5210197213717));
#106924=CARTESIAN_POINT('Ctrl Pts',(91.1182465285379,96.4721313906718,16.6728383511816));
#106925=CARTESIAN_POINT('Ctrl Pts',(90.8526600952958,96.8955939669416,16.3567593929807));
#106926=CARTESIAN_POINT('Ctrl Pts',(91.7788043169493,96.4967801903215,16.7022646559379));
#106927=CARTESIAN_POINT('Ctrl Pts',(91.1527279493016,96.645727640693,16.8477881524506));
#106928=CARTESIAN_POINT('Ctrl Pts',(90.9037982625115,97.1243322414144,16.4685307222238));
#106929=CARTESIAN_POINT('Ctrl Pts',(91.8278478886339,96.5938430976433,16.7989243902606));
#106930=CARTESIAN_POINT('Ctrl Pts',(91.1601727955733,96.7296922011726,16.9382925551463));
#106931=CARTESIAN_POINT('Ctrl Pts',(90.925316950387,97.2389426226854,16.5279547126089));
#106932=CARTESIAN_POINT('Ctrl Pts',(91.9453725283304,96.8747479388721,17.0989083492922));
#106933=CARTESIAN_POINT('Ctrl Pts',(91.1536329898981,96.9674556449552,17.2099302027955));
#106934=CARTESIAN_POINT('Ctrl Pts',(90.9753237252357,97.5718749504357,16.7118059999911));
#106935=CARTESIAN_POINT('Ctrl Pts',(91.9873872407211,97.0511612834019,17.3145212203342));
#106936=CARTESIAN_POINT('Ctrl Pts',(91.1074848001996,97.0992774528075,17.3844866679474));
#106937=CARTESIAN_POINT('Ctrl Pts',(90.9907480318999,97.7825896589333,16.8432174029171));
#106938=CARTESIAN_POINT('Ctrl Pts',(91.9805856710311,97.2156400731589,17.54839106438));
#106939=CARTESIAN_POINT('Ctrl Pts',(91.0292727182002,97.2044812697537,17.5325245346228));
#106940=CARTESIAN_POINT('Ctrl Pts',(90.9820272233144,97.9812689992705,16.9850382002098));
#106941=CARTESIAN_POINT('',(91.9805856710311,97.2156400731589,17.54839106438));
#106942=CARTESIAN_POINT('Origin',(91.9805856710311,98.0336049555134,16.9731229084434));
#106943=CARTESIAN_POINT('Ctrl Pts',(91.9805856710311,97.2156400731589,17.54839106438));
#106944=CARTESIAN_POINT('Ctrl Pts',(91.9827148034022,97.1641523825826,17.4751815144852));
#106945=CARTESIAN_POINT('Ctrl Pts',(91.9800567526718,97.1114093573636,17.4036418974598));
#106946=CARTESIAN_POINT('Ctrl Pts',(91.9729729663718,97.0575030245917,17.3337913473537));
#106947=CARTESIAN_POINT('Ctrl Pts',(91.9656138748461,97.0015016688364,17.2612261160524));
#106948=CARTESIAN_POINT('Ctrl Pts',(91.9534787764982,96.9442448028361,17.1904837393346));
#106949=CARTESIAN_POINT('Ctrl Pts',(91.9370247460912,96.885848250349,17.1215650770326));
#106950=CARTESIAN_POINT('Ctrl Pts',(91.918772540494,96.8210698431264,17.0451146534769));
#106951=CARTESIAN_POINT('Ctrl Pts',(91.8952060201217,96.7548888422618,16.970908485591));
#106952=CARTESIAN_POINT('Ctrl Pts',(91.8670076633916,96.687480575515,16.8989217457818));
#106953=CARTESIAN_POINT('Ctrl Pts',(91.8628932510433,96.6776450589373,16.8884181858041));
#106954=CARTESIAN_POINT('Ctrl Pts',(91.8586716556042,96.6677755696839,16.877955535254));
#106955=CARTESIAN_POINT('Ctrl Pts',(91.8543453810153,96.6578763605531,16.8675371949659));
#106956=CARTESIAN_POINT('Ctrl Pts',(91.8323427604909,96.6075308409792,16.8145514717661));
#106957=CARTESIAN_POINT('Ctrl Pts',(91.8077191184439,96.5566191777216,16.7629232531363));
#106958=CARTESIAN_POINT('Ctrl Pts',(91.7808122922605,96.5056144324871,16.7129721732754));
#106959=CARTESIAN_POINT('Ctrl Pts',(91.7621664996594,96.47026935333,16.6783572592404));
#106960=CARTESIAN_POINT('Ctrl Pts',(91.7424234708326,96.4348786812434,16.6445472553006));
#106961=CARTESIAN_POINT('Ctrl Pts',(91.721685996545,96.399590088957,16.6116438818244));
#106962=CARTESIAN_POINT('Ctrl Pts',(91.6828574987125,96.3335163226871,16.5500361591102));
#106963=CARTESIAN_POINT('Ctrl Pts',(91.6405595866368,96.2676739781478,16.4914268123431));
#106964=CARTESIAN_POINT('Ctrl Pts',(91.5947384492223,96.2021463127141,16.4355208900403));
#106965=CARTESIAN_POINT('Ctrl Pts',(91.5725968011439,96.1704820942049,16.4085060814395));
#106966=CARTESIAN_POINT('Ctrl Pts',(91.5496319638376,96.1388911585807,16.3821230930975));
#106967=CARTESIAN_POINT('Ctrl Pts',(91.5258348996209,96.1073819839826,16.3563416756256));
#106968=CARTESIAN_POINT('Ctrl Pts',(91.5140337282656,96.0917563099368,16.3435564462125));
#106969=CARTESIAN_POINT('Ctrl Pts',(91.5020302587397,96.0761496710281,16.3309189094638));
#106970=CARTESIAN_POINT('Ctrl Pts',(91.4898150076604,96.060565830633,16.3184275289948));
#106971=CARTESIAN_POINT('Ctrl Pts',(91.4512390066202,96.0113517588641,16.278979505959));
#106972=CARTESIAN_POINT('Ctrl Pts',(91.4105507818004,95.9623506545812,16.2409786076112));
#106973=CARTESIAN_POINT('Ctrl Pts',(91.3675564076618,95.9137971302726,16.20446806973));
#106974=CARTESIAN_POINT('Ctrl Pts',(91.3386845384111,95.8811921433742,16.1799502695039));
#106975=CARTESIAN_POINT('Ctrl Pts',(91.3087735640707,95.8487888705708,16.1561041881451));
#106976=CARTESIAN_POINT('Ctrl Pts',(91.2777770945038,95.8166557699887,16.1329385095424));
#106977=CARTESIAN_POINT('Ctrl Pts',(91.2376083642144,95.7750140647017,16.102917803676));
#106978=CARTESIAN_POINT('Ctrl Pts',(91.1958721811294,95.7340663497453,16.0742260949389));
#106979=CARTESIAN_POINT('Ctrl Pts',(91.1524291964126,95.6942184882532,16.0469844352046));
#106980=CARTESIAN_POINT('Ctrl Pts',(91.1108908203818,95.656117619598,16.0209370926215));
#106981=CARTESIAN_POINT('Ctrl Pts',(91.067791976518,95.6190225214876,15.9962154404932));
#106982=CARTESIAN_POINT('Ctrl Pts',(91.0230433978075,95.5832579645472,15.9729070181556));
#106983=CARTESIAN_POINT('Ctrl Pts',(91.0052424656575,95.569030865725,15.9636349550755));
#106984=CARTESIAN_POINT('Ctrl Pts',(90.9871808490898,95.5550139542243,15.954586317799));
#106985=CARTESIAN_POINT('Ctrl Pts',(90.9688544725216,95.5412261493645,15.9457657632264));
#106986=CARTESIAN_POINT('Ctrl Pts',(90.9524714537,95.5289004249812,15.9378805541103));
#106987=CARTESIAN_POINT('Ctrl Pts',(90.9358270207686,95.5167223524588,15.9301579876534));
#106988=CARTESIAN_POINT('Ctrl Pts',(90.9189274112986,95.5047353620661,15.922615973453));
#106989=CARTESIAN_POINT('Ctrl Pts',(90.8786160212905,95.4761422608112,15.9046256715813));
#106990=CARTESIAN_POINT('Ctrl Pts',(90.8367575451963,95.4485890504578,15.8876324380066));
#106991=CARTESIAN_POINT('Ctrl Pts',(90.7934491773909,95.4226228091149,15.8718610729702));
#106992=CARTESIAN_POINT('Ctrl Pts',(90.7753879132996,95.4117938823712,15.8652838038779));
#106993=CARTESIAN_POINT('Ctrl Pts',(90.7570744413183,95.4012404248365,15.8589187878894));
#106994=CARTESIAN_POINT('Ctrl Pts',(90.7385156049206,95.390999652571,15.8527811565704));
#106995=CARTESIAN_POINT('Ctrl Pts',(90.7069854486593,95.3736013015726,15.8423537531268));
#106996=CARTESIAN_POINT('Ctrl Pts',(90.6747471247593,95.357108972642,15.8325847481846));
#106997=CARTESIAN_POINT('Ctrl Pts',(90.6418327787851,95.3417146746669,15.8235547196794));
#106998=CARTESIAN_POINT('Ctrl Pts',(90.625375605798,95.3340175256794,15.8190397054268));
#106999=CARTESIAN_POINT('Ctrl Pts',(90.6087494222397,95.3265948814663,15.8147094443579));
#107000=CARTESIAN_POINT('Ctrl Pts',(90.5919581205008,95.3194709464595,15.8105741720316));
#107001=CARTESIAN_POINT('Ctrl Pts',(90.588156240489,95.3178579478648,15.8096378652792));
#107002=CARTESIAN_POINT('Ctrl Pts',(90.5843466363785,95.3162604830291,15.808711682705));
#107003=CARTESIAN_POINT('Ctrl Pts',(90.5805297262032,95.3146788787388,15.8077957687679));
#107004=CARTESIAN_POINT('Ctrl Pts',(90.5674889527415,95.3092752034337,15.80466647685));
#107005=CARTESIAN_POINT('Ctrl Pts',(90.5543257719178,95.3040645641877,15.801658966175));
#107006=CARTESIAN_POINT('Ctrl Pts',(90.5410710572675,95.2990598640262,15.7987787153515));
#107007=CARTESIAN_POINT('Ctrl Pts',(90.5043521473842,95.2851955795755,15.7907996925492));
#107008=CARTESIAN_POINT('Ctrl Pts',(90.4668086339265,95.2728611507914,15.7837678366271));
#107009=CARTESIAN_POINT('Ctrl Pts',(90.4286205498616,95.2622079942108,15.7777327450759));
#107010=CARTESIAN_POINT('Ctrl Pts',(90.3878398782643,95.2508315952469,15.7712879313956));
#107011=CARTESIAN_POINT('Ctrl Pts',(90.3463218927646,95.24137123182,15.7659792441889));
#107012=CARTESIAN_POINT('Ctrl Pts',(90.3042597428624,95.2340475627858,15.761891522369));
#107013=CARTESIAN_POINT('Ctrl Pts',(90.2634487547212,95.2269417403111,15.7579253920808));
#107014=CARTESIAN_POINT('Ctrl Pts',(90.2221225295958,95.2218471381273,15.7551086799051));
#107015=CARTESIAN_POINT('Ctrl Pts',(90.1804605517818,95.2190064554637,15.7535434114742));
#107016=CARTESIAN_POINT('Ctrl Pts',(90.1551669609957,95.2172818358318,15.752593114315));
#107017=CARTESIAN_POINT('Ctrl Pts',(90.1297512292122,95.216388917115,15.752104621916));
#107018=CARTESIAN_POINT('Ctrl Pts',(90.1042578937544,95.2163889137473,15.7521046200495));
#107019=CARTESIAN_POINT('Ctrl Pts',(90.9588778356869,99.242458411742,20.5845755150225));
#107020=CARTESIAN_POINT('Ctrl Pts',(91.0091068173819,98.2971638616078,20.6419538648402));
#107021=CARTESIAN_POINT('Ctrl Pts',(91.9574362834036,98.296659569563,20.6337087627909));
#107022=CARTESIAN_POINT('Ctrl Pts',(90.9532695379776,99.2031524212429,19.9419282509946));
#107023=CARTESIAN_POINT('Ctrl Pts',(91.0042208967349,98.2639611081912,20.0866527179099));
#107024=CARTESIAN_POINT('Ctrl Pts',(91.9518279853887,98.2629687187347,20.0828682208813));
#107025=CARTESIAN_POINT('Ctrl Pts',(90.9524032683386,99.0746389300506,19.3048563717234));
#107026=CARTESIAN_POINT('Ctrl Pts',(91.0034645109129,98.152903182662,19.5354603242778));
#107027=CARTESIAN_POINT('Ctrl Pts',(91.9509617160581,98.1528142995432,19.5368066399608));
#107028=CARTESIAN_POINT('Ctrl Pts',(90.9602185209256,98.6488603316139,18.0896495694904));
#107029=CARTESIAN_POINT('Ctrl Pts',(91.0102763931588,97.783869492467,18.4854089500382));
#107030=CARTESIAN_POINT('Ctrl Pts',(91.9587769686393,97.7878612151662,18.49520080948));
#107031=CARTESIAN_POINT('Ctrl Pts',(90.9688989555499,98.3516544155633,17.5116834878781));
#107032=CARTESIAN_POINT('Ctrl Pts',(91.0178519479548,97.5256502086731,17.9860910111805));
#107033=CARTESIAN_POINT('Ctrl Pts',(91.9674574017135,97.533113324906,17.9998013646654));
#107034=CARTESIAN_POINT('Ctrl Pts',(90.9820272233144,97.9812689992705,16.9850382002099));
#107035=CARTESIAN_POINT('Ctrl Pts',(91.0292727182002,97.2044812697537,17.5325245346228));
#107036=CARTESIAN_POINT('Ctrl Pts',(91.9805856710311,97.2156400731589,17.54839106438));
#107037=CARTESIAN_POINT('',(91.9574362834036,98.296659569563,20.6337087627909));
#107038=CARTESIAN_POINT('Origin',(91.9574362834036,99.2947943679849,20.572660223256));
#107039=CARTESIAN_POINT('Origin',(92.3287317773354,92.3078507790742,20.9999999999894));
#107040=CARTESIAN_POINT('Ctrl Pts',(-91.9574362834037,98.296659569563,20.6337087627909));
#107041=CARTESIAN_POINT('Ctrl Pts',(-91.0091068173819,98.2971638616078,
20.6419538648402));
#107042=CARTESIAN_POINT('Ctrl Pts',(-90.958877835687,99.242458411742,20.5845755150225));
#107043=CARTESIAN_POINT('Ctrl Pts',(-91.9518279853888,98.2629687187347,
20.0828682208813));
#107044=CARTESIAN_POINT('Ctrl Pts',(-91.004220896735,98.2639611081912,20.0866527179099));
#107045=CARTESIAN_POINT('Ctrl Pts',(-90.9532695379777,99.2031524212429,
19.9419282509946));
#107046=CARTESIAN_POINT('Ctrl Pts',(-91.9509617160582,98.1528142995432,
19.5368066399608));
#107047=CARTESIAN_POINT('Ctrl Pts',(-91.003464510913,98.152903182662,19.5354603242778));
#107048=CARTESIAN_POINT('Ctrl Pts',(-90.9524032683386,99.0746389300506,
19.3048563717234));
#107049=CARTESIAN_POINT('Ctrl Pts',(-91.9587769686393,97.7878612151662,
18.49520080948));
#107050=CARTESIAN_POINT('Ctrl Pts',(-91.0102763931589,97.783869492467,18.4854089500382));
#107051=CARTESIAN_POINT('Ctrl Pts',(-90.9602185209256,98.6488603316139,
18.0896495694904));
#107052=CARTESIAN_POINT('Ctrl Pts',(-91.9674574017135,97.533113324906,17.9998013646654));
#107053=CARTESIAN_POINT('Ctrl Pts',(-91.0178519479549,97.5256502086731,
17.9860910111805));
#107054=CARTESIAN_POINT('Ctrl Pts',(-90.96889895555,98.3516544155633,17.5116834878781));
#107055=CARTESIAN_POINT('Ctrl Pts',(-91.9805856710311,97.2156400731589,
17.54839106438));
#107056=CARTESIAN_POINT('Ctrl Pts',(-91.0292727182002,97.2044812697537,
17.5325245346228));
#107057=CARTESIAN_POINT('Ctrl Pts',(-90.9820272233145,97.9812689992705,
16.9850382002099));
#107058=CARTESIAN_POINT('',(-91.9805856710311,97.2156400731589,17.54839106438));
#107059=CARTESIAN_POINT('Origin',(-91.9805856710311,98.0336049555134,16.9731229084434));
#107060=CARTESIAN_POINT('',(-91.9574362834037,98.296659569563,20.6337087627909));
#107061=CARTESIAN_POINT('Origin',(-92.3287317773355,92.3078507790742,20.9999999999894));
#107062=CARTESIAN_POINT('Origin',(-91.9574362834037,99.2947943679849,20.572660223256));
#107063=CARTESIAN_POINT('Ctrl Pts',(-90.1042578937544,95.6488093132903,
15.8760849248123));
#107064=CARTESIAN_POINT('Ctrl Pts',(-90.1042578937545,95.4182895473373,
15.8640038957979));
#107065=CARTESIAN_POINT('Ctrl Pts',(-90.1042578937545,95.2163889137473,
15.7521046200495));
#107066=CARTESIAN_POINT('Ctrl Pts',(-90.1881052167072,95.6445021414235,
15.8758591954998));
#107067=CARTESIAN_POINT('Ctrl Pts',(-90.2274827055992,95.4163044617933,
15.8629037044435));
#107068=CARTESIAN_POINT('Ctrl Pts',(-90.2713264040497,95.2163889358174,
15.7521046322814));
#107069=CARTESIAN_POINT('Ctrl Pts',(-90.2693275747723,95.6855468001481,
15.8890809652171));
#107070=CARTESIAN_POINT('Ctrl Pts',(-90.3486988939795,95.4544339928326,
15.8856727581902));
#107071=CARTESIAN_POINT('Ctrl Pts',(-90.4358842607798,95.2547551313729,
15.7730936806651));
#107072=CARTESIAN_POINT('Ctrl Pts',(-90.4106493901344,95.8196491847571,
15.9329302697645));
#107073=CARTESIAN_POINT('Ctrl Pts',(-90.5561653710684,95.574189958277,15.9611676699876));
#107074=CARTESIAN_POINT('Ctrl Pts',(-90.7251764616912,95.3746006582411,
15.8424967172749));
#107075=CARTESIAN_POINT('Ctrl Pts',(-90.472974483809,95.9114796157125,15.9633915472239));
#107076=CARTESIAN_POINT('Ctrl Pts',(-90.6464603034173,95.6554404148554,
16.0140945692545));
#107077=CARTESIAN_POINT('Ctrl Pts',(-90.8544724972134,95.4551280193311,
15.8906861076739));
#107078=CARTESIAN_POINT('Ctrl Pts',(-90.5823368022031,96.1092491787863,
16.0327397694037));
#107079=CARTESIAN_POINT('Ctrl Pts',(-90.7999903295536,95.8266961793458,
16.1332109432831));
#107080=CARTESIAN_POINT('Ctrl Pts',(-91.0832790586093,95.6272898348646,
16.0008233845728));
#107081=CARTESIAN_POINT('Ctrl Pts',(-90.6305394180742,96.2171698939701,
16.0722370266053));
#107082=CARTESIAN_POINT('Ctrl Pts',(-90.8650169516408,95.9191617777045,
16.2010634899175));
#107083=CARTESIAN_POINT('Ctrl Pts',(-91.1852209544677,95.7206561326393,
16.0637302958361));
#107084=CARTESIAN_POINT('Ctrl Pts',(-90.7173997325411,96.4399489107381,
16.1587676521158));
#107085=CARTESIAN_POINT('Ctrl Pts',(-90.9757710087612,96.1058816202108,
16.3473531935976));
#107086=CARTESIAN_POINT('Ctrl Pts',(-91.370418059202,95.9126092476541,16.2021134489493));
#107087=CARTESIAN_POINT('Ctrl Pts',(-90.7554126763851,96.5533405648982,
16.2051889548206));
#107088=CARTESIAN_POINT('Ctrl Pts',(-91.0204559363106,96.1993211935999,
16.4252671314559));
#107089=CARTESIAN_POINT('Ctrl Pts',(-91.4523082719162,96.0099310269342,
16.2766059254735));
#107090=CARTESIAN_POINT('Ctrl Pts',(-90.8230669379031,96.7811375902258,
16.3041809500822));
#107091=CARTESIAN_POINT('Ctrl Pts',(-91.0919301767962,96.3823329631639,
16.5877803371987));
#107092=CARTESIAN_POINT('Ctrl Pts',(-91.5994365943051,96.2048038416294,
16.4360536185126));
#107093=CARTESIAN_POINT('Ctrl Pts',(-90.8526600952959,96.8955939669416,
16.3567593929807));
#107094=CARTESIAN_POINT('Ctrl Pts',(-91.118246528538,96.4721313906718,16.6728383511816));
#107095=CARTESIAN_POINT('Ctrl Pts',(-91.6645811558569,96.3023963556934,
16.5210197213717));
#107096=CARTESIAN_POINT('Ctrl Pts',(-90.9037982625115,97.1243322414144,
16.4685307222238));
#107097=CARTESIAN_POINT('Ctrl Pts',(-91.1527279493017,96.645727640693,16.8477881524506));
#107098=CARTESIAN_POINT('Ctrl Pts',(-91.7788043169493,96.4967801903215,
16.7022646559379));
#107099=CARTESIAN_POINT('Ctrl Pts',(-90.925316950387,97.2389426226854,16.5279547126089));
#107100=CARTESIAN_POINT('Ctrl Pts',(-91.1601727955734,96.7296922011726,
16.9382925551463));
#107101=CARTESIAN_POINT('Ctrl Pts',(-91.8278478886339,96.5938430976433,
16.7989243902606));
#107102=CARTESIAN_POINT('Ctrl Pts',(-90.9753237252358,97.5718749504357,
16.7118059999911));
#107103=CARTESIAN_POINT('Ctrl Pts',(-91.1536329898981,96.9674556449552,
17.2099302027955));
#107104=CARTESIAN_POINT('Ctrl Pts',(-91.9453725283305,96.8747479388721,
17.0989083492922));
#107105=CARTESIAN_POINT('Ctrl Pts',(-90.9907480319,97.7825896589333,16.8432174029171));
#107106=CARTESIAN_POINT('Ctrl Pts',(-91.1074848001997,97.0992774528075,
17.3844866679474));
#107107=CARTESIAN_POINT('Ctrl Pts',(-91.9873872407211,97.0511612834019,
17.3145212203342));
#107108=CARTESIAN_POINT('Ctrl Pts',(-90.9820272233145,97.9812689992705,
16.9850382002098));
#107109=CARTESIAN_POINT('Ctrl Pts',(-91.0292727182002,97.2044812697537,
17.5325245346228));
#107110=CARTESIAN_POINT('Ctrl Pts',(-91.9805856710311,97.2156400731589,
17.54839106438));
#107111=CARTESIAN_POINT('',(-90.1042578937544,95.2163889137473,15.7521046200495));
#107112=CARTESIAN_POINT('Origin',(-90.1042578937544,95.7011452695332,14.8774553900578));
#107113=CARTESIAN_POINT('Ctrl Pts',(-91.9805856710311,97.2156400731589,
17.54839106438));
#107114=CARTESIAN_POINT('Ctrl Pts',(-91.9827148034002,97.16415238263,17.4751815145526));
#107115=CARTESIAN_POINT('Ctrl Pts',(-91.9800567526768,97.1114093574607,
17.4036418975915));
#107116=CARTESIAN_POINT('Ctrl Pts',(-91.9729729663915,97.0575030247405,
17.3337913475465));
#107117=CARTESIAN_POINT('Ctrl Pts',(-91.9656138748556,97.0015016688451,
17.2612261160576));
#107118=CARTESIAN_POINT('Ctrl Pts',(-91.9534787764726,96.9442448026984,
17.1904837391615));
#107119=CARTESIAN_POINT('Ctrl Pts',(-91.9370247460095,96.8858482500591,
17.1215650766905));
#107120=CARTESIAN_POINT('Ctrl Pts',(-91.9187725404237,96.821069842929,17.0451146532555));
#107121=CARTESIAN_POINT('Ctrl Pts',(-91.8952060200797,96.7548888421612,
16.9709084854837));
#107122=CARTESIAN_POINT('Ctrl Pts',(-91.8670076633917,96.687480575515,16.8989217457818));
#107123=CARTESIAN_POINT('Ctrl Pts',(-91.8628932510434,96.6776450589373,
16.8884181858041));
#107124=CARTESIAN_POINT('Ctrl Pts',(-91.8586716556042,96.6677755696839,
16.877955535254));
#107125=CARTESIAN_POINT('Ctrl Pts',(-91.8543453810153,96.6578763605531,
16.8675371949659));
#107126=CARTESIAN_POINT('Ctrl Pts',(-91.832342760489,96.6075308409745,16.8145514717612));
#107127=CARTESIAN_POINT('Ctrl Pts',(-91.8077191184394,96.5566191777122,
16.7629232531268));
#107128=CARTESIAN_POINT('Ctrl Pts',(-91.7808122922531,96.505614432473,16.7129721732616));
#107129=CARTESIAN_POINT('Ctrl Pts',(-91.7621664996542,96.4702693533206,
16.6783572592315));
#107130=CARTESIAN_POINT('Ctrl Pts',(-91.7424234708299,96.4348786812387,
16.6445472552962));
#107131=CARTESIAN_POINT('Ctrl Pts',(-91.7216859965451,96.399590088957,16.6116438818243));
#107132=CARTESIAN_POINT('Ctrl Pts',(-91.6828574987126,96.3335163226871,
16.5500361591102));
#107133=CARTESIAN_POINT('Ctrl Pts',(-91.6405595866369,96.2676739781479,
16.4914268123432));
#107134=CARTESIAN_POINT('Ctrl Pts',(-91.5947384492224,96.2021463127142,
16.4355208900405));
#107135=CARTESIAN_POINT('Ctrl Pts',(-91.572596801144,96.170482094205,16.4085060814395));
#107136=CARTESIAN_POINT('Ctrl Pts',(-91.5496319638378,96.1388911585807,
16.3821230930975));
#107137=CARTESIAN_POINT('Ctrl Pts',(-91.525834899621,96.1073819839826,16.3563416756256));
#107138=CARTESIAN_POINT('Ctrl Pts',(-91.5140337282656,96.0917563099368,
16.3435564462125));
#107139=CARTESIAN_POINT('Ctrl Pts',(-91.5020302587398,96.0761496710281,
16.3309189094638));
#107140=CARTESIAN_POINT('Ctrl Pts',(-91.4898150076604,96.060565830633,16.3184275289948));
#107141=CARTESIAN_POINT('Ctrl Pts',(-91.4512390066358,96.011351758884,16.278979505975));
#107142=CARTESIAN_POINT('Ctrl Pts',(-91.4105507818334,95.9623506546208,
16.2409786076419));
#107143=CARTESIAN_POINT('Ctrl Pts',(-91.3675564077141,95.9137971303316,
16.2044680697743));
#107144=CARTESIAN_POINT('Ctrl Pts',(-91.3386845384472,95.8811921434132,
16.1799502695326));
#107145=CARTESIAN_POINT('Ctrl Pts',(-91.3087735640894,95.8487888705901,
16.1561041881591));
#107146=CARTESIAN_POINT('Ctrl Pts',(-91.2777770945039,95.8166557699887,
16.1329385095424));
#107147=CARTESIAN_POINT('Ctrl Pts',(-91.2376083642144,95.7750140647016,
16.1029178036759));
#107148=CARTESIAN_POINT('Ctrl Pts',(-91.1958721811294,95.7340663497452,
16.0742260949389));
#107149=CARTESIAN_POINT('Ctrl Pts',(-91.1524291964125,95.6942184882531,
16.0469844352045));
#107150=CARTESIAN_POINT('Ctrl Pts',(-91.1108908203816,95.6561176195979,
16.0209370926214));
#107151=CARTESIAN_POINT('Ctrl Pts',(-91.0677919765177,95.6190225214873,
15.996215440493));
#107152=CARTESIAN_POINT('Ctrl Pts',(-91.0230433978072,95.5832579645468,
15.9729070181554));
#107153=CARTESIAN_POINT('Ctrl Pts',(-91.0052424656573,95.5690308657247,
15.9636349550753));
#107154=CARTESIAN_POINT('Ctrl Pts',(-90.9871808490897,95.5550139542242,
15.954586317799));
#107155=CARTESIAN_POINT('Ctrl Pts',(-90.9688544725216,95.5412261493646,
15.9457657632264));
#107156=CARTESIAN_POINT('Ctrl Pts',(-90.9524714537001,95.5289004249812,
15.9378805541103));
#107157=CARTESIAN_POINT('Ctrl Pts',(-90.9358270207687,95.5167223524587,
15.9301579876534));
#107158=CARTESIAN_POINT('Ctrl Pts',(-90.9189274112987,95.5047353620661,
15.922615973453));
#107159=CARTESIAN_POINT('Ctrl Pts',(-90.8786160212919,95.4761422608122,
15.9046256715819));
#107160=CARTESIAN_POINT('Ctrl Pts',(-90.836757545199,95.4485890504597,15.8876324380078));
#107161=CARTESIAN_POINT('Ctrl Pts',(-90.7934491773952,95.4226228091174,
15.8718610729717));
#107162=CARTESIAN_POINT('Ctrl Pts',(-90.7753879133025,95.4117938823728,
15.8652838038788));
#107163=CARTESIAN_POINT('Ctrl Pts',(-90.7570744413198,95.4012404248373,
15.8589187878899));
#107164=CARTESIAN_POINT('Ctrl Pts',(-90.7385156049207,95.390999652571,15.8527811565704));
#107165=CARTESIAN_POINT('Ctrl Pts',(-90.7069854486594,95.3736013015726,
15.8423537531268));
#107166=CARTESIAN_POINT('Ctrl Pts',(-90.6747471247593,95.357108972642,15.8325847481846));
#107167=CARTESIAN_POINT('Ctrl Pts',(-90.6418327787852,95.3417146746669,
15.8235547196794));
#107168=CARTESIAN_POINT('Ctrl Pts',(-90.6253756057981,95.3340175256794,
15.8190397054268));
#107169=CARTESIAN_POINT('Ctrl Pts',(-90.6087494222398,95.3265948814664,
15.8147094443579));
#107170=CARTESIAN_POINT('Ctrl Pts',(-90.5919581205008,95.3194709464595,
15.8105741720316));
#107171=CARTESIAN_POINT('Ctrl Pts',(-90.588156240489,95.3178579478648,15.8096378652792));
#107172=CARTESIAN_POINT('Ctrl Pts',(-90.5843466363786,95.3162604830292,
15.808711682705));
#107173=CARTESIAN_POINT('Ctrl Pts',(-90.5805297262032,95.3146788787389,
15.807795768768));
#107174=CARTESIAN_POINT('Ctrl Pts',(-90.5674889527416,95.3092752034338,
15.80466647685));
#107175=CARTESIAN_POINT('Ctrl Pts',(-90.5543257719179,95.3040645641877,
15.801658966175));
#107176=CARTESIAN_POINT('Ctrl Pts',(-90.5410710572676,95.2990598640262,
15.7987787153515));
#107177=CARTESIAN_POINT('Ctrl Pts',(-90.5043494242141,95.285194551364,15.7907991008041));
#107178=CARTESIAN_POINT('Ctrl Pts',(-90.4668030658201,95.2728593210331,
15.7837667934335));
#107179=CARTESIAN_POINT('Ctrl Pts',(-90.428612053467,95.2622056240409,15.777731402358));
#107180=CARTESIAN_POINT('Ctrl Pts',(-90.4263332021536,95.2615699197249,
15.7773712715829));
#107181=CARTESIAN_POINT('Ctrl Pts',(-90.4240520424439,95.2609402086992,
15.7770146950325));
#107182=CARTESIAN_POINT('Ctrl Pts',(-90.4217686078399,95.2603165257083,
15.7766616851275));
#107183=CARTESIAN_POINT('Ctrl Pts',(-90.3807699254425,95.2491184030143,
15.7703234519434));
#107184=CARTESIAN_POINT('Ctrl Pts',(-90.3390406981462,95.2398604598048,
15.7651330274329));
#107185=CARTESIAN_POINT('Ctrl Pts',(-90.296774255709,95.2327678283879,15.7611775294407));
#107186=CARTESIAN_POINT('Ctrl Pts',(-90.2549259178626,95.2257453581103,
15.7572611596972));
#107187=CARTESIAN_POINT('Ctrl Pts',(-90.2125481812881,95.22084535653,15.7545554383301));
#107188=CARTESIAN_POINT('Ctrl Pts',(-90.1698361537534,95.2183315561772,
15.7531717170206));
#107189=CARTESIAN_POINT('Ctrl Pts',(-90.1480530276561,95.2170495184649,
15.7524660194102));
#107190=CARTESIAN_POINT('Ctrl Pts',(-90.126184165528,95.2163889166438,15.7521046216548));
#107191=CARTESIAN_POINT('Ctrl Pts',(-90.1042578937545,95.2163889137473,
15.7521046200495));
#107192=CARTESIAN_POINT('Origin',(-110.476903643071,95.7011452695332,14.8774553900578));
#107193=CARTESIAN_POINT('',(-73.6468903193031,95.2163889137473,15.7521046200495));
#107194=CARTESIAN_POINT('Origin',(-73.6468903193031,95.7011452695332,14.8774553900578));
#107195=CARTESIAN_POINT('',(-110.476903643071,95.2163889137473,15.7521046200495));
#107196=CARTESIAN_POINT('Ctrl Pts',(-72.7691209897431,97.9812689992705,
16.9850382002098));
#107197=CARTESIAN_POINT('Ctrl Pts',(-72.7218754948573,97.2044812697537,
17.5325245346228));
#107198=CARTESIAN_POINT('Ctrl Pts',(-71.7705625420265,97.2156400731589,
17.54839106438));
#107199=CARTESIAN_POINT('Ctrl Pts',(-72.7604268006731,97.7831961103452,
16.8436502981025));
#107200=CARTESIAN_POINT('Ctrl Pts',(-72.6439056324851,97.0996032665924,
17.3849451374998));
#107201=CARTESIAN_POINT('Ctrl Pts',(-71.7637816026929,97.0516602082741,
17.3152306338837));
#107202=CARTESIAN_POINT('Ctrl Pts',(-72.7757226287854,97.5719317911489,
16.7117544446585));
#107203=CARTESIAN_POINT('Ctrl Pts',(-72.5972969431828,96.967665682418,17.21004708488));
#107204=CARTESIAN_POINT('Ctrl Pts',(-71.8055694494164,96.8748037227461,
17.0988177855446));
#107205=CARTESIAN_POINT('Ctrl Pts',(-72.8431476367166,97.1242809960572,
16.4647200954695));
#107206=CARTESIAN_POINT('Ctrl Pts',(-72.5890786442951,96.6530635783627,
16.850862509331));
#107207=CARTESIAN_POINT('Ctrl Pts',(-71.9639634016483,96.49709180628,16.69575308839));
#107208=CARTESIAN_POINT('Ctrl Pts',(-72.8941074568082,96.8953663840658,
16.3537896544788));
#107209=CARTESIAN_POINT('Ctrl Pts',(-72.621789944059,96.4779229474741,16.6726064990179));
#107210=CARTESIAN_POINT('Ctrl Pts',(-72.077837157058,96.3025263159076,16.5159559953916));
#107211=CARTESIAN_POINT('Ctrl Pts',(-72.9962204551661,96.5517901168252,
16.2045306924651));
#107212=CARTESIAN_POINT('Ctrl Pts',(-72.7312247552766,96.1980764748744,
16.4241894160356));
#107213=CARTESIAN_POINT('Ctrl Pts',(-72.2998901201666,96.0086028981061,
16.2755471667915));
#107214=CARTESIAN_POINT('Ctrl Pts',(-73.0347652712842,96.4371575903325,
16.1576570028291));
#107215=CARTESIAN_POINT('Ctrl Pts',(-72.7766418388937,96.1035440184048,
16.3454704229941));
#107216=CARTESIAN_POINT('Ctrl Pts',(-72.3829077933671,95.9102085021315,
16.2003344390915));
#107217=CARTESIAN_POINT('Ctrl Pts',(-73.1210755944713,96.2161592889644,
16.0718714117864));
#107218=CARTESIAN_POINT('Ctrl Pts',(-72.8867766839671,95.9182781632095,
16.200422265197));
#107219=CARTESIAN_POINT('Ctrl Pts',(-72.5669126514047,95.7197809493895,
16.0631484553057));
#107220=CARTESIAN_POINT('Ctrl Pts',(-73.169100575742,96.1085550088991,16.0324835796041));
#107221=CARTESIAN_POINT('Ctrl Pts',(-72.9515355156527,95.826112363609,16.1327780389336));
#107222=CARTESIAN_POINT('Ctrl Pts',(-72.6684831594724,95.6266902996935,
16.0004151482238));
#107223=CARTESIAN_POINT('Ctrl Pts',(-73.2791943654659,95.9098072056198,
15.9628180450519));
#107224=CARTESIAN_POINT('Ctrl Pts',(-73.1061338657293,95.6539891846728,
16.0131118533971));
#107225=CARTESIAN_POINT('Ctrl Pts',(-72.8988019533745,95.4536673489758,
15.8897766621915));
#107226=CARTESIAN_POINT('Ctrl Pts',(-73.3407051994754,95.8193196597816,
15.9328212053069));
#107227=CARTESIAN_POINT('Ctrl Pts',(-73.1952787679342,95.5739009857639,
15.9609796327062));
#107228=CARTESIAN_POINT('Ctrl Pts',(-73.0264012219102,95.3743124448489,
15.8423242527603));
#107229=CARTESIAN_POINT('Ctrl Pts',(-73.4824673386895,95.6850676342631,
15.8889256089233));
#107230=CARTESIAN_POINT('Ctrl Pts',(-73.4034013341916,95.4540020881025,
15.8854063238367));
#107231=CARTESIAN_POINT('Ctrl Pts',(-73.3165807268567,95.2543205905822,
15.7728476288507));
#107232=CARTESIAN_POINT('Ctrl Pts',(-73.562218863533,95.6444597940811,15.8758569761696));
#107233=CARTESIAN_POINT('Ctrl Pts',(-73.5224084215058,95.416284200171,15.8628924743548));
#107234=CARTESIAN_POINT('Ctrl Pts',(-73.478079271674,95.2163889257649,15.75210462671));
#107235=CARTESIAN_POINT('Ctrl Pts',(-73.6468903193032,95.6488093132903,
15.8760849248123));
#107236=CARTESIAN_POINT('Ctrl Pts',(-73.6468903193032,95.4182895473373,
15.8640038957979));
#107237=CARTESIAN_POINT('Ctrl Pts',(-73.6468903193032,95.2163889137473,
15.7521046200495));
#107238=CARTESIAN_POINT('Ctrl Pts',(-73.6468903193031,95.2163889137473,
15.7521046200495));
#107239=CARTESIAN_POINT('Ctrl Pts',(-73.609155864586,95.2163889164336,15.7521046215383));
#107240=CARTESIAN_POINT('Ctrl Pts',(-73.5715617221065,95.2182979810459,
15.7531485685628));
#107241=CARTESIAN_POINT('Ctrl Pts',(-73.5342558385029,95.2219744139356,
15.755181111749));
#107242=CARTESIAN_POINT('Ctrl Pts',(-73.4887806071149,95.2264559224858,
15.7576587469842));
#107243=CARTESIAN_POINT('Ctrl Pts',(-73.4437335472625,95.233561871626,15.7616043210033));
#107244=CARTESIAN_POINT('Ctrl Pts',(-73.399387126133,95.2430509328608,15.766928772372));
#107245=CARTESIAN_POINT('Ctrl Pts',(-73.3891637614342,95.2452384855693,
15.7681562402663));
#107246=CARTESIAN_POINT('Ctrl Pts',(-73.3789777222866,95.247552510128,15.7694569020557));
#107247=CARTESIAN_POINT('Ctrl Pts',(-73.3688325005694,95.2499897339522,
15.7708295136689));
#107248=CARTESIAN_POINT('Ctrl Pts',(-73.341756161585,95.2564943821781,15.7744928438918));
#107249=CARTESIAN_POINT('Ctrl Pts',(-73.3149683276507,95.2638730986602,
15.7786666910487));
#107250=CARTESIAN_POINT('Ctrl Pts',(-73.2885264354635,95.2720570792046,
15.7833239041636));
#107251=CARTESIAN_POINT('Ctrl Pts',(-73.2620845432764,95.280241059749,15.7879811172784));
#107252=CARTESIAN_POINT('Ctrl Pts',(-73.2359879505298,95.2892301997591,
15.7931215919094));
#107253=CARTESIAN_POINT('Ctrl Pts',(-73.2103016431727,95.2989714758047,
15.7987277630507));
#107254=CARTESIAN_POINT('Ctrl Pts',(-73.1972859975501,95.303907529678,15.8015684958917));
#107255=CARTESIAN_POINT('Ctrl Pts',(-73.1843541798404,95.3090386954743,
15.8045299676095));
#107256=CARTESIAN_POINT('Ctrl Pts',(-73.1715165157787,95.3143561689168,
15.8076088977041));
#107257=CARTESIAN_POINT('Ctrl Pts',(-73.129655578465,95.3316953375829,15.8176486447381));
#107258=CARTESIAN_POINT('Ctrl Pts',(-73.0888884060409,95.3507936117908,
15.828832374847));
#107259=CARTESIAN_POINT('Ctrl Pts',(-73.0492233149509,95.371387522581,15.8410688274482));
#107260=CARTESIAN_POINT('Ctrl Pts',(-73.0095582238609,95.3919814333712,
15.8533052800494));
#107261=CARTESIAN_POINT('Ctrl Pts',(-72.9709949904527,95.4140703755211,
15.8665942246142));
#107262=CARTESIAN_POINT('Ctrl Pts',(-72.9335139383063,95.4373478031804,
15.880821513073));
#107263=CARTESIAN_POINT('Ctrl Pts',(-72.8989877406984,95.4587901326015,
15.8939271796598));
#107264=CARTESIAN_POINT('Ctrl Pts',(-72.8653793701332,95.4812400814713,
15.9078286711111));
#107265=CARTESIAN_POINT('Ctrl Pts',(-72.8326550339254,95.5044326868697,
15.9224222650146));
#107266=CARTESIAN_POINT('Ctrl Pts',(-72.8160979239796,95.5161671500249,
15.9298059973303));
#107267=CARTESIAN_POINT('Ctrl Pts',(-72.7997716608979,95.5280958254988,
15.9373694615136));
#107268=CARTESIAN_POINT('Ctrl Pts',(-72.7836580120238,95.5401913411063,
15.9451039087093));
#107269=CARTESIAN_POINT('Ctrl Pts',(-72.7439728452554,95.5699805314867,
15.964152531974));
#107270=CARTESIAN_POINT('Ctrl Pts',(-72.705712892295,95.6007129114616,15.9841836225082));
#107271=CARTESIAN_POINT('Ctrl Pts',(-72.6686595329875,95.6322936422667,
16.0052072306044));
#107272=CARTESIAN_POINT('Ctrl Pts',(-72.6343213120178,95.6615602494795,
16.0246903034992));
#107273=CARTESIAN_POINT('Ctrl Pts',(-72.6010614171164,95.6915221176096,
16.0450042790687));
#107274=CARTESIAN_POINT('Ctrl Pts',(-72.5687995546908,95.7220249377102,
16.0661076668375));
#107275=CARTESIAN_POINT('Ctrl Pts',(-72.5526686234779,95.7372763477605,
16.0766593607218));
#107276=CARTESIAN_POINT('Ctrl Pts',(-72.5367870797908,95.7526627071779,
16.0874082354886));
#107277=CARTESIAN_POINT('Ctrl Pts',(-72.5211429806376,95.7681643198633,
16.0983489982578));
#107278=CARTESIAN_POINT('Ctrl Pts',(-72.5054988814844,95.7836659325487,
16.1092897610271));
#107279=CARTESIAN_POINT('Ctrl Pts',(-72.4900914261577,95.7992836216474,
16.1204230048667));
#107280=CARTESIAN_POINT('Ctrl Pts',(-72.4749102223859,95.8149947257605,
16.1317414471986));
#107281=CARTESIAN_POINT('Ctrl Pts',(-72.436304705758,95.8549477690236,16.1605240338903));
#107282=CARTESIAN_POINT('Ctrl Pts',(-72.3991955211905,95.8955486497553,
16.1905346942094));
#107283=CARTESIAN_POINT('Ctrl Pts',(-72.3635691708804,95.9365807280353,
16.2216981705513));
#107284=CARTESIAN_POINT('Ctrl Pts',(-72.3277002323712,95.9778922033875,
16.2530738463337));
#107285=CARTESIAN_POINT('Ctrl Pts',(-72.2933404859834,96.0196463732952,
16.2856222958414));
#107286=CARTESIAN_POINT('Ctrl Pts',(-72.2604740580447,96.0616073259177,
16.3192662298133));
#107287=CARTESIAN_POINT('Ctrl Pts',(-72.2487409009737,96.0765871846625,
16.3312769528075));
#107288=CARTESIAN_POINT('Ctrl Pts',(-72.2372092399299,96.0915822213421,
16.3434184431272));
#107289=CARTESIAN_POINT('Ctrl Pts',(-72.2258795864391,96.1065801334402,
16.3556857026737));
#107290=CARTESIAN_POINT('Ctrl Pts',(-72.1702557995373,96.1802135121837,
16.4159127371053));
#107291=CARTESIAN_POINT('Ctrl Pts',(-72.1192387927482,96.2539588654945,
16.4791447638052));
#107292=CARTESIAN_POINT('Ctrl Pts',(-72.07292449905,96.3276462763949,16.5456409229106));
#107293=CARTESIAN_POINT('Ctrl Pts',(-72.027233536871,96.4003419484148,16.6112421282433));
#107294=CARTESIAN_POINT('Ctrl Pts',(-71.9861194572858,96.4729814069681,
16.680019874565));
#107295=CARTESIAN_POINT('Ctrl Pts',(-71.9497091851361,96.5453871534445,
16.7522553799652));
#107296=CARTESIAN_POINT('Ctrl Pts',(-71.9307166740923,96.5831558065853,
16.7899352310914));
#107297=CARTESIAN_POINT('Ctrl Pts',(-71.9130046215937,96.6208606131675,
16.8285564779264));
#107298=CARTESIAN_POINT('Ctrl Pts',(-71.8965950290949,96.6584745566996,
16.8681631260756));
#107299=CARTESIAN_POINT('Ctrl Pts',(-71.8925929888708,96.6676480029637,
16.8778225614971));
#107300=CARTESIAN_POINT('Ctrl Pts',(-71.8886719572642,96.676809539238,16.8875337795031));
#107301=CARTESIAN_POINT('Ctrl Pts',(-71.8848319920458,96.6859587854588,
16.8972971943276));
#107302=CARTESIAN_POINT('Ctrl Pts',(-71.8547395197411,96.7576582470022,
16.9738096816789));
#107303=CARTESIAN_POINT('Ctrl Pts',(-71.8300157293342,96.8276972064831,
17.0525382795716));
#107304=CARTESIAN_POINT('Ctrl Pts',(-71.8112973117223,96.8960700461747,
17.1336673708044));
#107305=CARTESIAN_POINT('Ctrl Pts',(-71.7935885419903,96.9607549409734,
17.210420460996));
#107306=CARTESIAN_POINT('Ctrl Pts',(-71.7812545783842,97.023948534987,17.289322066423));
#107307=CARTESIAN_POINT('Ctrl Pts',(-71.7748769285353,97.0856359189932,
17.3705426218198));
#107308=CARTESIAN_POINT('Ctrl Pts',(-71.7703167649026,97.1297437912997,
17.4286171526793));
#107309=CARTESIAN_POINT('Ctrl Pts',(-71.7688026443516,97.1730813996847,
17.4878775456284));
#107310=CARTESIAN_POINT('Ctrl Pts',(-71.7705625420265,97.2156400731589,
17.54839106438));
#107311=CARTESIAN_POINT('Ctrl Pts',(-71.7986852076187,98.1581460779155,
19.6680672254729));
#107312=CARTESIAN_POINT('Ctrl Pts',(-72.7463761592752,98.1581460779155,
19.6680672254729));
#107313=CARTESIAN_POINT('Ctrl Pts',(-72.7972436553353,99.0808593381532,
19.4579937214848));
#107314=CARTESIAN_POINT('Ctrl Pts',(-71.7986852076134,98.2304125518268,
19.9854858074582));
#107315=CARTESIAN_POINT('Ctrl Pts',(-72.7463761592726,98.2310262026361,
19.9881811675694));
#107316=CARTESIAN_POINT('Ctrl Pts',(-72.7972436553352,99.1651702228856,
19.8283153938975));
#107317=CARTESIAN_POINT('Ctrl Pts',(-71.7970201939877,98.2767857611678,
20.3087748677699));
#107318=CARTESIAN_POINT('Ctrl Pts',(-72.7449239860372,98.2775749358748,
20.3143378748904));
#107319=CARTESIAN_POINT('Ctrl Pts',(-72.7955786416243,99.2192723025011,
20.2054859799071));
#107320=CARTESIAN_POINT('Ctrl Pts',(-71.7937119296539,98.296659569563,20.6337087627909));
#107321=CARTESIAN_POINT('Ctrl Pts',(-72.7420413956756,98.2971638616078,
20.6419538648402));
#107322=CARTESIAN_POINT('Ctrl Pts',(-72.7922703773706,99.242458411742,20.5845755150225));
#107323=CARTESIAN_POINT('',(-71.7937119296539,98.296659569563,20.6337087627909));
#107324=CARTESIAN_POINT('Origin',(-71.7937119296539,99.2947943679849,20.572660223256));
#107325=CARTESIAN_POINT('Origin',(-71.4238733830604,92.3305015518484,20.9948333682017));
#107326=CARTESIAN_POINT('Ctrl Pts',(72.7972436553352,99.0808593381532,19.4579937214848));
#107327=CARTESIAN_POINT('Ctrl Pts',(72.7463761592751,98.1581460779155,19.6680672254729));
#107328=CARTESIAN_POINT('Ctrl Pts',(71.7986852076186,98.1581460779155,19.6680672254729));
#107329=CARTESIAN_POINT('Ctrl Pts',(72.7972436553351,99.1651702228856,19.8283153938975));
#107330=CARTESIAN_POINT('Ctrl Pts',(72.7463761592725,98.2310262026361,19.9881811675694));
#107331=CARTESIAN_POINT('Ctrl Pts',(71.7986852076133,98.2304125518268,19.9854858074582));
#107332=CARTESIAN_POINT('Ctrl Pts',(72.7955786416242,99.2192723025011,20.2054859799071));
#107333=CARTESIAN_POINT('Ctrl Pts',(72.7449239860372,98.2775749358748,20.3143378748904));
#107334=CARTESIAN_POINT('Ctrl Pts',(71.7970201939876,98.2767857611678,20.3087748677699));
#107335=CARTESIAN_POINT('Ctrl Pts',(72.7922703773705,99.242458411742,20.5845755150225));
#107336=CARTESIAN_POINT('Ctrl Pts',(72.7420413956756,98.2971638616078,20.6419538648402));
#107337=CARTESIAN_POINT('Ctrl Pts',(71.7937119296539,98.296659569563,20.6337087627909));
#107338=CARTESIAN_POINT('',(71.7937119296539,98.296659569563,20.6337087627909));
#107339=CARTESIAN_POINT('Origin',(71.4238733830603,92.3305015518484,20.9948333682017));
#107340=CARTESIAN_POINT('Origin',(71.7937119296539,99.2947943679849,20.572660223256));
#107341=CARTESIAN_POINT('Ctrl Pts',(71.7705625420264,97.2156400731589,17.54839106438));
#107342=CARTESIAN_POINT('Ctrl Pts',(72.7218754948572,97.2044812697537,17.5325245346228));
#107343=CARTESIAN_POINT('Ctrl Pts',(72.769120989743,97.9812689992705,16.9850382002098));
#107344=CARTESIAN_POINT('Ctrl Pts',(71.7637816026928,97.0516602082741,17.3152306338837));
#107345=CARTESIAN_POINT('Ctrl Pts',(72.643905632485,97.0996032665924,17.3849451374998));
#107346=CARTESIAN_POINT('Ctrl Pts',(72.7604268006731,97.7831961103452,16.8436502981025));
#107347=CARTESIAN_POINT('Ctrl Pts',(71.8055694494164,96.8748037227461,17.0988177855446));
#107348=CARTESIAN_POINT('Ctrl Pts',(72.5972969431828,96.967665682418,17.21004708488));
#107349=CARTESIAN_POINT('Ctrl Pts',(72.7757226287854,97.5719317911489,16.7117544446585));
#107350=CARTESIAN_POINT('Ctrl Pts',(71.9639634016482,96.49709180628,16.69575308839));
#107351=CARTESIAN_POINT('Ctrl Pts',(72.589078644295,96.6530635783627,16.850862509331));
#107352=CARTESIAN_POINT('Ctrl Pts',(72.8431476367165,97.1242809960572,16.4647200954695));
#107353=CARTESIAN_POINT('Ctrl Pts',(72.0778371570579,96.3025263159076,16.5159559953916));
#107354=CARTESIAN_POINT('Ctrl Pts',(72.6217899440589,96.4779229474741,16.6726064990179));
#107355=CARTESIAN_POINT('Ctrl Pts',(72.8941074568081,96.8953663840658,16.3537896544788));
#107356=CARTESIAN_POINT('Ctrl Pts',(72.2998901201665,96.0086028981061,16.2755471667915));
#107357=CARTESIAN_POINT('Ctrl Pts',(72.7312247552765,96.1980764748744,16.4241894160356));
#107358=CARTESIAN_POINT('Ctrl Pts',(72.996220455166,96.5517901168252,16.2045306924651));
#107359=CARTESIAN_POINT('Ctrl Pts',(72.382907793367,95.9102085021315,16.2003344390915));
#107360=CARTESIAN_POINT('Ctrl Pts',(72.7766418388936,96.1035440184048,16.3454704229941));
#107361=CARTESIAN_POINT('Ctrl Pts',(73.0347652712841,96.4371575903325,16.1576570028291));
#107362=CARTESIAN_POINT('Ctrl Pts',(72.5669126514046,95.7197809493895,16.0631484553057));
#107363=CARTESIAN_POINT('Ctrl Pts',(72.886776683967,95.9182781632095,16.200422265197));
#107364=CARTESIAN_POINT('Ctrl Pts',(73.1210755944712,96.2161592889644,16.0718714117864));
#107365=CARTESIAN_POINT('Ctrl Pts',(72.6684831594723,95.6266902996935,16.0004151482238));
#107366=CARTESIAN_POINT('Ctrl Pts',(72.9515355156526,95.826112363609,16.1327780389336));
#107367=CARTESIAN_POINT('Ctrl Pts',(73.169100575742,96.1085550088991,16.0324835796041));
#107368=CARTESIAN_POINT('Ctrl Pts',(72.8988019533744,95.4536673489758,15.8897766621915));
#107369=CARTESIAN_POINT('Ctrl Pts',(73.1061338657293,95.6539891846728,16.0131118533971));
#107370=CARTESIAN_POINT('Ctrl Pts',(73.2791943654658,95.9098072056198,15.9628180450519));
#107371=CARTESIAN_POINT('Ctrl Pts',(73.0264012219102,95.3743124448489,15.8423242527603));
#107372=CARTESIAN_POINT('Ctrl Pts',(73.1952787679341,95.5739009857639,15.9609796327062));
#107373=CARTESIAN_POINT('Ctrl Pts',(73.3407051994753,95.8193196597816,15.9328212053069));
#107374=CARTESIAN_POINT('Ctrl Pts',(73.3165807268566,95.2543205905822,15.7728476288507));
#107375=CARTESIAN_POINT('Ctrl Pts',(73.4034013341915,95.4540020881025,15.8854063238367));
#107376=CARTESIAN_POINT('Ctrl Pts',(73.4824673386894,95.6850676342631,15.8889256089233));
#107377=CARTESIAN_POINT('Ctrl Pts',(73.4780792716739,95.2163889257649,15.75210462671));
#107378=CARTESIAN_POINT('Ctrl Pts',(73.5224084215057,95.416284200171,15.8628924743548));
#107379=CARTESIAN_POINT('Ctrl Pts',(73.562218863533,95.6444597940811,15.8758569761696));
#107380=CARTESIAN_POINT('Ctrl Pts',(73.6468903193031,95.2163889137473,15.7521046200495));
#107381=CARTESIAN_POINT('Ctrl Pts',(73.6468903193031,95.4182895473373,15.8640038957979));
#107382=CARTESIAN_POINT('Ctrl Pts',(73.6468903193031,95.6488093132903,15.8760849248123));
#107383=CARTESIAN_POINT('Ctrl Pts',(73.6468903193031,95.2163889137473,15.7521046200495));
#107384=CARTESIAN_POINT('Ctrl Pts',(73.6091558645861,95.2163889164336,15.7521046215383));
#107385=CARTESIAN_POINT('Ctrl Pts',(73.5715617221064,95.2182979810459,15.7531485685628));
#107386=CARTESIAN_POINT('Ctrl Pts',(73.5342558385028,95.2219744139356,15.755181111749));
#107387=CARTESIAN_POINT('Ctrl Pts',(73.4887806071148,95.2264559224858,15.7576587469842));
#107388=CARTESIAN_POINT('Ctrl Pts',(73.4437335472625,95.2335618716261,15.7616043210033));
#107389=CARTESIAN_POINT('Ctrl Pts',(73.399387126133,95.2430509328609,15.766928772372));
#107390=CARTESIAN_POINT('Ctrl Pts',(73.3891637614342,95.2452384855693,15.7681562402663));
#107391=CARTESIAN_POINT('Ctrl Pts',(73.3789777222865,95.247552510128,15.7694569020557));
#107392=CARTESIAN_POINT('Ctrl Pts',(73.3688325005692,95.2499897339522,15.7708295136689));
#107393=CARTESIAN_POINT('Ctrl Pts',(73.3417561615849,95.2564943821781,15.7744928438918));
#107394=CARTESIAN_POINT('Ctrl Pts',(73.3149683276506,95.2638730986602,15.7786666910487));
#107395=CARTESIAN_POINT('Ctrl Pts',(73.2885264354635,95.2720570792046,15.7833239041636));
#107396=CARTESIAN_POINT('Ctrl Pts',(73.2620845432763,95.280241059749,15.7879811172784));
#107397=CARTESIAN_POINT('Ctrl Pts',(73.2359879505298,95.2892301997591,15.7931215919094));
#107398=CARTESIAN_POINT('Ctrl Pts',(73.2103016431727,95.2989714758047,15.7987277630507));
#107399=CARTESIAN_POINT('Ctrl Pts',(73.1972859975501,95.303907529678,15.8015684958917));
#107400=CARTESIAN_POINT('Ctrl Pts',(73.1843541798403,95.3090386954742,15.8045299676094));
#107401=CARTESIAN_POINT('Ctrl Pts',(73.1715165157787,95.3143561689167,15.8076088977041));
#107402=CARTESIAN_POINT('Ctrl Pts',(73.130917973856,95.3311724423012,15.8173458772609));
#107403=CARTESIAN_POINT('Ctrl Pts',(73.0913480857971,95.3496431050509,15.8281587692678));
#107404=CARTESIAN_POINT('Ctrl Pts',(73.0528148418109,95.3695284559007,15.8399646571057));
#107405=CARTESIAN_POINT('Ctrl Pts',(73.011885246266,95.3906504607815,15.8525047436458));
#107406=CARTESIAN_POINT('Ctrl Pts',(72.9721253021591,95.4133684008573,15.86616517394));
#107407=CARTESIAN_POINT('Ctrl Pts',(72.9335139383065,95.4373478031803,15.8808215130729));
#107408=CARTESIAN_POINT('Ctrl Pts',(72.8989877406985,95.4587901326014,15.8939271796597));
#107409=CARTESIAN_POINT('Ctrl Pts',(72.8653793701332,95.4812400814713,15.9078286711111));
#107410=CARTESIAN_POINT('Ctrl Pts',(72.8326550339253,95.5044326868697,15.9224222650147));
#107411=CARTESIAN_POINT('Ctrl Pts',(72.8160979239795,95.5161671500249,15.9298059973303));
#107412=CARTESIAN_POINT('Ctrl Pts',(72.7997716608978,95.5280958254988,15.9373694615136));
#107413=CARTESIAN_POINT('Ctrl Pts',(72.7836580120237,95.5401913411063,15.9451039087093));
#107414=CARTESIAN_POINT('Ctrl Pts',(72.7439728452553,95.5699805314867,15.964152531974));
#107415=CARTESIAN_POINT('Ctrl Pts',(72.705712892295,95.6007129114616,15.9841836225082));
#107416=CARTESIAN_POINT('Ctrl Pts',(72.6686595329874,95.6322936422667,16.0052072306044));
#107417=CARTESIAN_POINT('Ctrl Pts',(72.6343213120177,95.6615602494795,16.0246903034991));
#107418=CARTESIAN_POINT('Ctrl Pts',(72.6010614171163,95.6915221176096,16.0450042790687));
#107419=CARTESIAN_POINT('Ctrl Pts',(72.5687995546906,95.7220249377102,16.0661076668374));
#107420=CARTESIAN_POINT('Ctrl Pts',(72.5452402245008,95.7442997215087,16.0815184845394));
#107421=CARTESIAN_POINT('Ctrl Pts',(72.5222130373759,95.7668624552562,16.0973499415913));
#107422=CARTESIAN_POINT('Ctrl Pts',(72.4996801415986,95.7896514539013,16.1135854202846));
#107423=CARTESIAN_POINT('Ctrl Pts',(72.4913567618468,95.7980694349615,16.1195826101687));
#107424=CARTESIAN_POINT('Ctrl Pts',(72.4831003828582,95.8065186875082,16.1256352213426));
#107425=CARTESIAN_POINT('Ctrl Pts',(72.4749102223858,95.8149947257605,16.1317414471986));
#107426=CARTESIAN_POINT('Ctrl Pts',(72.4363047057579,95.8549477690236,16.1605240338903));
#107427=CARTESIAN_POINT('Ctrl Pts',(72.3991955211904,95.8955486497553,16.1905346942094));
#107428=CARTESIAN_POINT('Ctrl Pts',(72.3635691708803,95.9365807280353,16.2216981705513));
#107429=CARTESIAN_POINT('Ctrl Pts',(72.3277002323711,95.9778922033875,16.2530738463337));
#107430=CARTESIAN_POINT('Ctrl Pts',(72.2933404859834,96.0196463732952,16.2856222958414));
#107431=CARTESIAN_POINT('Ctrl Pts',(72.2604740580447,96.0616073259177,16.3192662298133));
#107432=CARTESIAN_POINT('Ctrl Pts',(72.2487409009737,96.0765871846625,16.3312769528075));
#107433=CARTESIAN_POINT('Ctrl Pts',(72.2372092399299,96.0915822213421,16.3434184431272));
#107434=CARTESIAN_POINT('Ctrl Pts',(72.2258795864391,96.1065801334403,16.3556857026737));
#107435=CARTESIAN_POINT('Ctrl Pts',(72.1702557995132,96.1802135122156,16.4159127371313));
#107436=CARTESIAN_POINT('Ctrl Pts',(72.119238792704,96.2539588655583,16.4791447638599));
#107437=CARTESIAN_POINT('Ctrl Pts',(72.0729244989899,96.3276462764904,16.5456409229968));
#107438=CARTESIAN_POINT('Ctrl Pts',(72.0272335368351,96.400341948478,16.6112421283032));
#107439=CARTESIAN_POINT('Ctrl Pts',(71.9861194572702,96.4729814069992,16.680019874596));
#107440=CARTESIAN_POINT('Ctrl Pts',(71.9497091851366,96.5453871534435,16.7522553799642));
#107441=CARTESIAN_POINT('Ctrl Pts',(71.9307166740926,96.5831558065846,16.7899352310907));
#107442=CARTESIAN_POINT('Ctrl Pts',(71.9130046215937,96.6208606131671,16.8285564779261));
#107443=CARTESIAN_POINT('Ctrl Pts',(71.8965950290948,96.6584745566996,16.8681631260756));
#107444=CARTESIAN_POINT('Ctrl Pts',(71.8925929888707,96.6676480029636,16.8778225614971));
#107445=CARTESIAN_POINT('Ctrl Pts',(71.8886719572641,96.676809539238,16.8875337795031));
#107446=CARTESIAN_POINT('Ctrl Pts',(71.8848319920457,96.6859587854588,16.8972971943276));
#107447=CARTESIAN_POINT('Ctrl Pts',(71.8547395197651,96.757658246945,16.9738096816178));
#107448=CARTESIAN_POINT('Ctrl Pts',(71.8300157293737,96.8276972063712,17.0525382794458));
#107449=CARTESIAN_POINT('Ctrl Pts',(71.8112973117671,96.8960700460108,17.13366737061));
#107450=CARTESIAN_POINT('Ctrl Pts',(71.7935885420235,96.9607549408211,17.2104204608086));
#107451=CARTESIAN_POINT('Ctrl Pts',(71.7812545784069,97.0239485348459,17.2893220662432));
#107452=CARTESIAN_POINT('Ctrl Pts',(71.7748769285487,97.0856359188628,17.3705426216481));
#107453=CARTESIAN_POINT('Ctrl Pts',(71.7703167649055,97.1297437912143,17.4286171525624));
#107454=CARTESIAN_POINT('Ctrl Pts',(71.7688026443497,97.1730813996428,17.4878775455688));
#107455=CARTESIAN_POINT('Ctrl Pts',(71.7705625420264,97.2156400731589,17.54839106438));
#107456=CARTESIAN_POINT('Origin',(-133.810274722437,78.7416613584675,21.));
#107457=CARTESIAN_POINT('',(-123.668558813716,93.8827934929799,20.6337087627909));
#107458=CARTESIAN_POINT('Origin',(-120.06440371279,89.0999181299783,21.));
#107459=CARTESIAN_POINT('',(-137.414429823364,83.5245367214691,20.6337087627909));
#107460=CARTESIAN_POINT('Ctrl Pts',(-140.169791476697,75.8494782453735,
20.6338349824274));
#107461=CARTESIAN_POINT('Ctrl Pts',(-139.825330549926,75.8494834342555,
15.));
#107462=CARTESIAN_POINT('Ctrl Pts',(-134.18097496826,75.8495684802903,15.));
#107463=CARTESIAN_POINT('Ctrl Pts',(-140.168947455756,76.7149946650606,
20.6198163629869));
#107464=CARTESIAN_POINT('Ctrl Pts',(-139.812120720968,76.6875440250253,
15.));
#107465=CARTESIAN_POINT('Ctrl Pts',(-134.180981083658,76.2536754675922,
15.));
#107466=CARTESIAN_POINT('Ctrl Pts',(-140.067790356922,77.580347049339,20.6090655429689));
#107467=CARTESIAN_POINT('Ctrl Pts',(-139.704816945219,77.5239212988313,
15.));
#107468=CARTESIAN_POINT('Ctrl Pts',(-134.134081223581,76.6576591615568,
15.));
#107469=CARTESIAN_POINT('Ctrl Pts',(-139.670196309111,79.2651022476894,
20.5946658547246));
#107470=CARTESIAN_POINT('Ctrl Pts',(-139.308144271576,79.1498814784219,
15.));
#107471=CARTESIAN_POINT('Ctrl Pts',(-133.948948338725,77.4440825666343,
15.));
#107472=CARTESIAN_POINT('Ctrl Pts',(-139.373786482003,80.0843900482337,
20.5910179701645));
#107473=CARTESIAN_POINT('Ctrl Pts',(-139.018782651762,79.9403102518305,
15.));
#107474=CARTESIAN_POINT('Ctrl Pts',(-133.810727942693,77.8264684886631,
15.));
#107475=CARTESIAN_POINT('Ctrl Pts',(-138.98757137932,80.8589883949788,20.5910184458219));
#107476=CARTESIAN_POINT('Ctrl Pts',(-138.645715865046,80.688539084019,15.));
#107477=CARTESIAN_POINT('Ctrl Pts',(-133.630494349481,78.1879474397181,
15.));
#107478=CARTESIAN_POINT('',(-140.16978375939,75.8496475089338,20.6337087627909));
#107479=CARTESIAN_POINT('Origin',(-134.180974968858,75.8496475089338,21.));
#107480=CARTESIAN_POINT('Ctrl Pts',(-138.987639388939,80.85883316234,20.5908954946373));
#107481=CARTESIAN_POINT('Ctrl Pts',(-139.083327013927,80.6669134776946,
20.5908954946373));
#107482=CARTESIAN_POINT('Ctrl Pts',(-139.173843610403,80.4716118413084,
20.5911084806618));
#107483=CARTESIAN_POINT('Ctrl Pts',(-139.340127909761,80.0838961054578,
20.5919615371227));
#107484=CARTESIAN_POINT('Ctrl Pts',(-139.416371174249,79.8917373185514,
20.5925822650463));
#107485=CARTESIAN_POINT('Ctrl Pts',(-139.55830224657,79.502997686252,20.5942414983159));
#107486=CARTESIAN_POINT('Ctrl Pts',(-139.62399688189,79.3064202134317,20.5952797253202));
#107487=CARTESIAN_POINT('Ctrl Pts',(-139.744490118184,78.9096614847526,
20.597777010707));
#107488=CARTESIAN_POINT('Ctrl Pts',(-139.799292523376,78.7094819187565,
20.5992359138654));
#107489=CARTESIAN_POINT('Ctrl Pts',(-139.897745654029,78.3063679725047,
20.6025710306844));
#107490=CARTESIAN_POINT('Ctrl Pts',(-139.941396995936,78.1034341402996,
20.6044472121657));
#107491=CARTESIAN_POINT('Ctrl Pts',(-140.017395839947,77.695598126315,20.6086077727038));
#107492=CARTESIAN_POINT('Ctrl Pts',(-140.049735968654,77.4906951377642,
20.6108924063435));
#107493=CARTESIAN_POINT('Ctrl Pts',(-140.103007409178,77.0799002063978,
20.6158529398892));
#107494=CARTESIAN_POINT('Ctrl Pts',(-140.123933347441,76.8740082271891,
20.618529011779));
#107495=CARTESIAN_POINT('Ctrl Pts',(-140.15439858775,76.4620164125924,20.6242515450437));
#107496=CARTESIAN_POINT('Ctrl Pts',(-140.163923222369,76.2559170317666,
20.6272984653287));
#107497=CARTESIAN_POINT('Ctrl Pts',(-140.169055782604,75.9833701149708,
20.6315613918986));
#107498=CARTESIAN_POINT('Ctrl Pts',(-140.169717560947,75.9164741998606,
20.6326264278227));
#107499=CARTESIAN_POINT('Ctrl Pts',(-140.16978375939,75.8496475089338,20.6337087627909));
#107500=CARTESIAN_POINT('Origin',(-134.180974968858,-3.77312418982656,21.));
#107501=CARTESIAN_POINT('',(-140.16978375939,-93.2980834930228,20.6337087627909));
#107502=CARTESIAN_POINT('',(-140.16978375939,-93.2980834930228,20.6337087627909));
#107503=CARTESIAN_POINT('Origin',(-134.180974968858,-93.2980834930228,21.));
#107504=CARTESIAN_POINT('Ctrl Pts',(-134.180974968857,-93.2980834930272,
15.));
#107505=CARTESIAN_POINT('Ctrl Pts',(-134.180974968857,-94.1437216155853,
15.0000000000002));
#107506=CARTESIAN_POINT('Ctrl Pts',(-133.339229996468,-94.2247724377965,
14.9999999999999));
#107507=CARTESIAN_POINT('Ctrl Pts',(-139.825211370293,-93.2980834930273,
14.999999999999));
#107508=CARTESIAN_POINT('Ctrl Pts',(-139.825211370293,-99.2705849937469,
15.0000000000009));
#107509=CARTESIAN_POINT('Ctrl Pts',(-133.880206081731,-99.843023894475,
14.9999999999981));
#107510=CARTESIAN_POINT('Ctrl Pts',(-140.16978375939,-93.2980834930255,
20.6337087627919));
#107511=CARTESIAN_POINT('Ctrl Pts',(-140.16978375939,-99.5835725153785,
20.6337087627938));
#107512=CARTESIAN_POINT('Ctrl Pts',(-133.913231881657,-100.186009940645,
20.6337087627909));
#107513=CARTESIAN_POINT('',(-133.913231881696,-100.186009940642,20.6337087627909));
#107514=CARTESIAN_POINT('Origin',(-133.339229996468,-94.2247724377993,21.));
#107515=CARTESIAN_POINT('Origin',(-133.25,-93.2980834930228,20.6337087627909));
#107516=CARTESIAN_POINT('Ctrl Pts',(-125.086826044194,-105.715460327959,
86.7364340731565));
#107517=CARTESIAN_POINT('Ctrl Pts',(-125.283882348446,-105.080921732252,
86.7736170758148));
#107518=CARTESIAN_POINT('Ctrl Pts',(-125.946285790435,-105.017093055257,
86.7728606324483));
#107519=CARTESIAN_POINT('Ctrl Pts',(-124.941956780139,-104.345367937477,
64.6918284807019));
#107520=CARTESIAN_POINT('Ctrl Pts',(-125.153796447479,-103.752967583576,
64.9578627971719));
#107521=CARTESIAN_POINT('Ctrl Pts',(-125.792007847195,-103.677297162413,
64.7264764099537));
#107522=CARTESIAN_POINT('Ctrl Pts',(-124.798800682029,-102.974463095409,
42.647264369014));
#107523=CARTESIAN_POINT('Ctrl Pts',(-125.022467631033,-102.411068750177,
42.9132168352109));
#107524=CARTESIAN_POINT('Ctrl Pts',(-125.637625934251,-102.337511287856,
42.6800923037023));
#107525=CARTESIAN_POINT('Ctrl Pts',(-124.657589694196,-101.602522431879,
20.6027551569516));
#107526=CARTESIAN_POINT('Ctrl Pts',(-124.889834954236,-101.054906827835,
20.6344018247259));
#107527=CARTESIAN_POINT('Ctrl Pts',(-125.482757701946,-100.997772275264,
20.6337087627908));
#107528=CARTESIAN_POINT('',(-125.946285790435,-105.017093055257,86.7728606324483));
#107529=CARTESIAN_POINT('Origin',(-126.041952771307,-106.010632639064,86.7118120929135));
#107530=CARTESIAN_POINT('Ctrl Pts',(-125.482757701946,-100.997772275264,
20.6337087627909));
#107531=CARTESIAN_POINT('Ctrl Pts',(-125.515478257245,-101.280832292129,
25.2916679908577));
#107532=CARTESIAN_POINT('Ctrl Pts',(-125.548176437196,-101.563894465104,
29.9496272451134));
#107533=CARTESIAN_POINT('Ctrl Pts',(-125.580856578091,-101.846958376315,
34.6075865200624));
#107534=CARTESIAN_POINT('Ctrl Pts',(-125.702853385851,-102.903651909878,
51.996011008291));
#107535=CARTESIAN_POINT('Ctrl Pts',(-125.82460368624,-103.960369196944,
69.3844357821561));
#107536=CARTESIAN_POINT('Ctrl Pts',(-125.946285790435,-105.017093055257,
86.7728606324483));
#107537=CARTESIAN_POINT('Ctrl Pts',(-125.946285790435,-105.017093055257,
86.7728606324483));
#107538=CARTESIAN_POINT('Ctrl Pts',(-125.283882348446,-105.080921732252,
86.7736170758147));
#107539=CARTESIAN_POINT('Ctrl Pts',(-125.086826044194,-105.715460327959,
86.7364340731564));
#107540=CARTESIAN_POINT('Ctrl Pts',(-125.947275236545,-105.025685765221,
86.9142539379783));
#107541=CARTESIAN_POINT('Ctrl Pts',(-125.284246584142,-105.086441665368,
86.8640224715885));
#107542=CARTESIAN_POINT('Ctrl Pts',(-125.087210127387,-105.720113214949,
86.8071128533281));
#107543=CARTESIAN_POINT('Ctrl Pts',(-125.932194880172,-105.035657493687,
87.0529077837583));
#107544=CARTESIAN_POINT('Ctrl Pts',(-125.272702535878,-105.093005847194,
86.9527615352263));
#107545=CARTESIAN_POINT('Ctrl Pts',(-125.078909744505,-105.727557962157,
86.8763144918099));
#107546=CARTESIAN_POINT('Ctrl Pts',(-125.871433106544,-105.058222624225,
87.3249282955443));
#107547=CARTESIAN_POINT('Ctrl Pts',(-125.227152391908,-105.107990764532,
87.1252548310087));
#107548=CARTESIAN_POINT('Ctrl Pts',(-125.045682032477,-105.747914433125,
87.0118635646448));
#107549=CARTESIAN_POINT('Ctrl Pts',(-125.824882047517,-105.070971924596,
87.4594693570287));
#107550=CARTESIAN_POINT('Ctrl Pts',(-125.192365727839,-105.116544809213,
87.2099554135886));
#107551=CARTESIAN_POINT('Ctrl Pts',(-125.020280606054,-105.76102801084,
87.0787916469655));
#107552=CARTESIAN_POINT('Ctrl Pts',(-125.645428882659,-105.111435580121,
87.8367838866709));
#107553=CARTESIAN_POINT('Ctrl Pts',(-125.05899385052,-105.143759711531,
87.4438643325336));
#107554=CARTESIAN_POINT('Ctrl Pts',(-124.922087437479,-105.807471571378,
87.2661179200295));
#107555=CARTESIAN_POINT('Ctrl Pts',(-125.468766807664,-105.142276947836,
88.0618735022205));
#107556=CARTESIAN_POINT('Ctrl Pts',(-124.92742970743,-105.164628231689,
87.5773213576798));
#107557=CARTESIAN_POINT('Ctrl Pts',(-124.825194929119,-105.84889805969,
87.3773430092269));
#107558=CARTESIAN_POINT('Ctrl Pts',(-125.150473703839,-105.189490034781,
88.3314611222326));
#107559=CARTESIAN_POINT('Ctrl Pts',(-124.697867795727,-105.195467079025,
87.7194725146597));
#107560=CARTESIAN_POINT('Ctrl Pts',(-124.6475588558,-105.923898076763,87.5095366714199));
#107561=CARTESIAN_POINT('Ctrl Pts',(-125.033773644635,-105.205650617259,
88.4115913938968));
#107562=CARTESIAN_POINT('Ctrl Pts',(-124.613454833529,-105.205992742849,
87.7584927833833));
#107563=CARTESIAN_POINT('Ctrl Pts',(-124.58198147067,-105.951478703683,
87.5486162978912));
#107564=CARTESIAN_POINT('Ctrl Pts',(-124.79031954577,-105.237393790407,
88.5466901281508));
#107565=CARTESIAN_POINT('Ctrl Pts',(-124.439482466467,-105.226265658876,
87.8158001893417));
#107566=CARTESIAN_POINT('Ctrl Pts',(-124.443656417456,-106.010122810829,
87.6140077812513));
#107567=CARTESIAN_POINT('Ctrl Pts',(-124.663033689849,-105.253072713744,
88.6023929745976));
#107568=CARTESIAN_POINT('Ctrl Pts',(-124.349071576014,-105.236109026857,
87.8343172383654));
#107569=CARTESIAN_POINT('Ctrl Pts',(-124.370625930167,-106.041303750214,
87.6406832878544));
#107570=CARTESIAN_POINT('Ctrl Pts',(-124.265490045022,-105.299565818424,
88.7360724969991));
#107571=CARTESIAN_POINT('Ctrl Pts',(-124.068119923086,-105.264755183963,
87.8602522503494));
#107572=CARTESIAN_POINT('Ctrl Pts',(-124.139211044653,-106.141626747539,
87.7036483208785));
#107573=CARTESIAN_POINT('Ctrl Pts',(-123.986196190676,-105.329025143592,
88.777839357674));
#107574=CARTESIAN_POINT('Ctrl Pts',(-123.875936292095,-105.281628249692,
87.8336902872549));
#107575=CARTESIAN_POINT('Ctrl Pts',(-123.972379430744,-106.216022273061,
87.7215419388148));
#107576=CARTESIAN_POINT('Ctrl Pts',(-123.706856736943,-105.355922473599,
88.7778393557832));
#107577=CARTESIAN_POINT('Ctrl Pts',(-123.700955638504,-105.294637223138,
87.7712000000023));
#107578=CARTESIAN_POINT('Ctrl Pts',(-123.797484338398,-106.297126101162,
87.7181739966729));
#107579=CARTESIAN_POINT('',(-123.706856736943,-105.355922473599,88.7778393557832));
#107580=CARTESIAN_POINT('Origin',(-123.802523717819,-106.349462057406,88.7167908162483));
#107581=CARTESIAN_POINT('Ctrl Pts',(-125.946285790435,-105.017093055257,
86.7728606324483));
#107582=CARTESIAN_POINT('Ctrl Pts',(-125.947275321639,-105.02568650421,
86.9142660980575));
#107583=CARTESIAN_POINT('Ctrl Pts',(-125.932194879583,-105.035657493739,
87.0529077836793));
#107584=CARTESIAN_POINT('Ctrl Pts',(-125.901813993069,-105.04694005898,
87.1889180395848));
#107585=CARTESIAN_POINT('Ctrl Pts',(-125.871433106555,-105.058222624221,
87.3249282954903));
#107586=CARTESIAN_POINT('Ctrl Pts',(-125.824882047434,-105.070971924616,
87.4594693572237));
#107587=CARTESIAN_POINT('Ctrl Pts',(-125.765064324681,-105.084459809852,
87.5852408663218));
#107588=CARTESIAN_POINT('Ctrl Pts',(-125.645428879174,-105.111435580324,
87.8367838845181));
#107589=CARTESIAN_POINT('Ctrl Pts',(-125.468766807672,-105.142276947836,
88.0618735022309));
#107590=CARTESIAN_POINT('Ctrl Pts',(-125.256571404747,-105.173752339141,
88.2415985817934));
#107591=CARTESIAN_POINT('Ctrl Pts',(-125.150473703284,-105.189490034794,
88.3314611215747));
#107592=CARTESIAN_POINT('Ctrl Pts',(-125.03377364441,-105.20565061729,88.411591394042));
#107593=CARTESIAN_POINT('Ctrl Pts',(-124.912046594553,-105.221522203824,
88.4791407598551));
#107594=CARTESIAN_POINT('Ctrl Pts',(-124.790319544696,-105.237393790358,
88.5466901256682));
#107595=CARTESIAN_POINT('Ctrl Pts',(-124.663033689879,-105.253072713741,
88.6023929745918));
#107596=CARTESIAN_POINT('Ctrl Pts',(-124.530519141484,-105.268570415296,
88.6469528151348));
#107597=CARTESIAN_POINT('Ctrl Pts',(-124.45331453766,-105.277599566611,
88.6729139256485));
#107598=CARTESIAN_POINT('Ctrl Pts',(-124.375041517828,-105.286482051356,
88.6948138222941));
#107599=CARTESIAN_POINT('Ctrl Pts',(-124.295932121098,-105.295207620936,
88.7128493335998));
#107600=CARTESIAN_POINT('Ctrl Pts',(-124.213992345666,-105.304245374242,
88.7315301200457));
#107601=CARTESIAN_POINT('Ctrl Pts',(-124.131154509589,-105.313114856298,
88.7460650431896));
#107602=CARTESIAN_POINT('Ctrl Pts',(-124.047663148916,-105.321802510138,
88.7566166727812));
#107603=CARTESIAN_POINT('Ctrl Pts',(-123.964171788242,-105.330490163978,
88.7671683023728));
#107604=CARTESIAN_POINT('Ctrl Pts',(-123.880026014826,-105.338996055245,
88.7737363149133));
#107605=CARTESIAN_POINT('Ctrl Pts',(-123.795469976877,-105.347303461182,
88.7764311504381));
#107606=CARTESIAN_POINT('Ctrl Pts',(-123.76597852675,-105.350200917755,
88.7773710550198));
#107607=CARTESIAN_POINT('Ctrl Pts',(-123.73643722794,-105.353074196276,
88.7778393557831));
#107608=CARTESIAN_POINT('Ctrl Pts',(-123.706856736943,-105.355922473599,
88.7778393557832));
#107609=CARTESIAN_POINT('Origin',(-80.0541367964972,-110.561952594238,88.7167908162483));
#107610=CARTESIAN_POINT('',(-107.093965609609,-106.95556194806,88.7778393557832));
#107611=CARTESIAN_POINT('Ctrl Pts',(-105.084602390744,-107.049678078848,
87.160739062122));
#107612=CARTESIAN_POINT('Ctrl Pts',(-106.105413727324,-106.939213435766,
86.9626498531694));
#107613=CARTESIAN_POINT('Ctrl Pts',(-106.159762896856,-107.982058879878,
86.9077216779755));
#107614=CARTESIAN_POINT('Ctrl Pts',(-105.060219126699,-107.044483051867,
87.0379820190089));
#107615=CARTESIAN_POINT('Ctrl Pts',(-106.093792229162,-106.936737393334,
86.9041416588649));
#107616=CARTESIAN_POINT('Ctrl Pts',(-106.1475712627,-107.979461365935,86.8463431456906));
#107617=CARTESIAN_POINT('Ctrl Pts',(-105.047370503538,-107.038040843135,
86.9130031345471));
#107618=CARTESIAN_POINT('Ctrl Pts',(-106.087393508781,-106.933697439194,
86.8446404643325));
#107619=CARTESIAN_POINT('Ctrl Pts',(-106.141133243599,-107.975977201252,
86.7838675848364));
#107620=CARTESIAN_POINT('Ctrl Pts',(-105.046279355136,-107.030463179541,
86.787969912388));
#107621=CARTESIAN_POINT('Ctrl Pts',(-106.086328209618,-106.930133781573,
86.7849740268956));
#107622=CARTESIAN_POINT('Ctrl Pts',(-106.140560487456,-107.971666807106,
86.7213784303409));
#107623=CARTESIAN_POINT('Origin',(-107.036488999327,-106.838467729503,86.7821101232385));
#107624=CARTESIAN_POINT('Origin',(-78.9849949511981,-99.4584899958134,21.));
#107625=CARTESIAN_POINT('',(-79.5589968364262,-105.419727498656,20.6337087627909));
#107626=CARTESIAN_POINT('',(-79.5589968364262,-105.419727498656,20.6337087627909));
#107627=CARTESIAN_POINT('Origin',(-78.9849949511981,-99.4584899958134,21.));
#107628=CARTESIAN_POINT('',(-79.5589968364262,-105.419727498656,20.6337087627909));
#107629=CARTESIAN_POINT('Origin',(-70.7488759905116,-13.9231241898266,21.));
#107630=CARTESIAN_POINT('',(-70.7488759905116,-105.842907949216,20.6337087627909));
#107631=CARTESIAN_POINT('Origin',(-70.7488759905116,-99.8540991586849,21.));
#107632=CARTESIAN_POINT('Origin',(-70.7488759905116,-13.9231241898266,20.633708762791));
#107633=CARTESIAN_POINT('Origin',(-8.00000000000001,-99.854099158685,21.));
#107634=CARTESIAN_POINT('',(70.7488759905115,-105.842907949216,20.6337087627909));
#107635=CARTESIAN_POINT('Origin',(70.7488759905115,-99.8540991586849,21.));
#107636=CARTESIAN_POINT('',(-8.00000000000001,-105.842907949216,20.6337087627909));
#107637=CARTESIAN_POINT('Ctrl Pts',(14.6749678092027,-106.5322759815,35.8826893830652));
#107638=CARTESIAN_POINT('Ctrl Pts',(14.6943140020973,-106.480102424661,
34.6749539509357));
#107639=CARTESIAN_POINT('Ctrl Pts',(14.7142021399709,-106.422410353411,
33.4691417065873));
#107640=CARTESIAN_POINT('Ctrl Pts',(14.75518320361,-106.306287677027,31.1042490756148));
#107641=CARTESIAN_POINT('Ctrl Pts',(14.7761321335879,-106.247730637497,
29.9449705160298));
#107642=CARTESIAN_POINT('Ctrl Pts',(14.8248513429131,-106.132959732338,
27.6278499225127));
#107643=CARTESIAN_POINT('Ctrl Pts',(14.8516400768174,-106.076301760922,
26.4695730762653));
#107644=CARTESIAN_POINT('Ctrl Pts',(14.912127532632,-106.001790838491,24.7360427485592));
#107645=CARTESIAN_POINT('Ctrl Pts',(14.935558555739,-105.978733920496,24.1586606717333));
#107646=CARTESIAN_POINT('Ctrl Pts',(14.9853639839321,-105.950532925563,
23.2971793693077));
#107647=CARTESIAN_POINT('Ctrl Pts',(15.0044355932899,-105.942225231001,
23.0106422110287));
#107648=CARTESIAN_POINT('Ctrl Pts',(15.0406776674561,-105.932409662211,
22.5863469650918));
#107649=CARTESIAN_POINT('Ctrl Pts',(15.0541020974662,-105.929577320788,
22.4453290627597));
#107650=CARTESIAN_POINT('Ctrl Pts',(15.0771709164302,-105.926213562939,
22.2396499309016));
#107651=CARTESIAN_POINT('Ctrl Pts',(15.0854277048916,-105.925235834529,
22.1715968081077));
#107652=CARTESIAN_POINT('Ctrl Pts',(15.0982464282653,-105.924055052796,
22.0762413626197));
#107653=CARTESIAN_POINT('Ctrl Pts',(15.1026695892487,-105.923705095193,
22.0451443776301));
#107654=CARTESIAN_POINT('Ctrl Pts',(15.1154815119041,-105.922818163851,
21.9598161310272));
#107655=CARTESIAN_POINT('Ctrl Pts',(15.1234228572729,-105.922568157696,
21.9217952225077));
#107656=CARTESIAN_POINT('Ctrl Pts',(15.0721690245935,-105.92480101487,22.1836186930416));
#107657=CARTESIAN_POINT('Ctrl Pts',(15.0480421423464,-106.774405921771,
35.8635659903938));
#107658=CARTESIAN_POINT('Ctrl Pts',(15.055685863186,-106.700995916598,34.6633230147488));
#107659=CARTESIAN_POINT('Ctrl Pts',(15.065343403693,-106.627263631574,33.4578108113579));
#107660=CARTESIAN_POINT('Ctrl Pts',(15.0865537410733,-106.482770951242,
31.095376370268));
#107661=CARTESIAN_POINT('Ctrl Pts',(15.0980729873638,-106.411917994137,
29.9369407623058));
#107662=CARTESIAN_POINT('Ctrl Pts',(15.1238453330423,-106.270278144777,
27.6211496944092));
#107663=CARTESIAN_POINT('Ctrl Pts',(15.1381712152023,-106.199558853301,
26.4648995003068));
#107664=CARTESIAN_POINT('Ctrl Pts',(15.1627879235323,-106.093298640504,
24.7275603777636));
#107665=CARTESIAN_POINT('Ctrl Pts',(15.1718167611332,-106.057995677259,
24.1503620315283));
#107666=CARTESIAN_POINT('Ctrl Pts',(15.1834573975018,-106.00507535926,23.2851224796639));
#107667=CARTESIAN_POINT('Ctrl Pts',(15.1873288429231,-105.98748850681,22.9975799827929));
#107668=CARTESIAN_POINT('Ctrl Pts',(15.187862738144,-105.961290594133,22.5692478987163));
#107669=CARTESIAN_POINT('Ctrl Pts',(15.1874312617491,-105.952574586493,
22.4267424322349));
#107670=CARTESIAN_POINT('Ctrl Pts',(15.1803177009004,-105.939750411812,
22.2170690304685));
#107671=CARTESIAN_POINT('Ctrl Pts',(15.1770702836607,-105.935493716721,
22.1474726801961));
#107672=CARTESIAN_POINT('Ctrl Pts',(15.1659498657306,-105.92944194776,22.0485271329575));
#107673=CARTESIAN_POINT('Ctrl Pts',(15.1612828418056,-105.927454656216,
22.01603520286));
#107674=CARTESIAN_POINT('Ctrl Pts',(15.1351891240453,-105.921847003069,
21.9243508854903));
#107675=CARTESIAN_POINT('Ctrl Pts',(15.096300414304,-105.918958406469,21.8771227476013));
#107676=CARTESIAN_POINT('Ctrl Pts',(14.9927912840001,-105.934522296799,
22.1315901022337));
#107677=CARTESIAN_POINT('Ctrl Pts',(15.4931830601011,-106.774091812109,
35.8584303427624));
#107678=CARTESIAN_POINT('Ctrl Pts',(15.4792726849928,-106.700515947434,
34.6554755887934));
#107679=CARTESIAN_POINT('Ctrl Pts',(15.4720045092,-106.626937376429,33.452476586731));
#107680=CARTESIAN_POINT('Ctrl Pts',(15.4620647510921,-106.482529255932,
31.0914246870301));
#107681=CARTESIAN_POINT('Ctrl Pts',(15.4595356304305,-106.411699870964,
29.9333744793472));
#107682=CARTESIAN_POINT('Ctrl Pts',(15.4529099575061,-106.270041623894,
27.6172826127564));
#107683=CARTESIAN_POINT('Ctrl Pts',(15.4500359569335,-106.199210771696,
26.4592084160609));
#107684=CARTESIAN_POINT('Ctrl Pts',(15.4297183205295,-106.092979057066,
24.722335234882));
#107685=CARTESIAN_POINT('Ctrl Pts',(15.4210294200448,-106.057570166048,
24.1434049841627));
#107686=CARTESIAN_POINT('Ctrl Pts',(15.3890448257324,-106.004473448621,
23.2752813279763));
#107687=CARTESIAN_POINT('Ctrl Pts',(15.3758176707026,-105.986775733418,
22.9859262421612));
#107688=CARTESIAN_POINT('Ctrl Pts',(15.3379920370619,-105.960321035935,
22.5533957616386));
#107689=CARTESIAN_POINT('Ctrl Pts',(15.3228401430613,-105.951492163124,
22.4090449671673));
#107690=CARTESIAN_POINT('Ctrl Pts',(15.2844747068262,-105.938407015805,
22.1951046996161));
#107691=CARTESIAN_POINT('Ctrl Pts',(15.2693925991996,-105.934046171279,
22.1238055218549));
#107692=CARTESIAN_POINT('Ctrl Pts',(15.233963545902,-105.927764240324,22.0210968586379));
#107693=CARTESIAN_POINT('Ctrl Pts',(15.2200981966778,-105.925687490037,
21.9871422915738));
#107694=CARTESIAN_POINT('Ctrl Pts',(15.1548404415152,-105.919676168489,
21.8888580530498));
#107695=CARTESIAN_POINT('Ctrl Pts',(15.0698831688602,-105.916280240259,
21.8333351173344));
#107696=CARTESIAN_POINT('Ctrl Pts',(14.9111470197758,-105.931114376646,
22.0758711032002));
#107697=CARTESIAN_POINT('',(15.1127559945484,-105.92027499923,21.8986488491289));
#107698=CARTESIAN_POINT('Ctrl Pts',(15.1127636132732,-105.923015344647,
21.9770927291744));
#107699=CARTESIAN_POINT('Ctrl Pts',(15.1127905530736,-105.922896833844,
21.963553923086));
#107700=CARTESIAN_POINT('Ctrl Pts',(15.1127761063029,-105.922596934802,
21.9501386926562));
#107701=CARTESIAN_POINT('Ctrl Pts',(15.1127675125963,-105.92211970571,21.9367578621535));
#107702=CARTESIAN_POINT('Ctrl Pts',(15.1127593521966,-105.921666539192,
21.9240517122443));
#107703=CARTESIAN_POINT('Ctrl Pts',(15.1127559945133,-105.921053455226,
21.9113764921635));
#107704=CARTESIAN_POINT('Ctrl Pts',(15.1127559945484,-105.92027499923,21.8986488491289));
#107705=CARTESIAN_POINT('',(15.4916505679993,-106.765839942328,35.7235134644411));
#107706=CARTESIAN_POINT('Ctrl Pts',(15.1127559945484,-105.92027499923,21.8986488491289));
#107707=CARTESIAN_POINT('Ctrl Pts',(15.136437117314,-105.920275025768,21.8986492830217));
#107708=CARTESIAN_POINT('Ctrl Pts',(15.1560872264525,-105.920902418812,
21.9089070686262));
#107709=CARTESIAN_POINT('Ctrl Pts',(15.1723968304158,-105.92181238696,21.9237849163918));
#107710=CARTESIAN_POINT('Ctrl Pts',(15.1829152009752,-105.922399242546,
21.9333799204322));
#107711=CARTESIAN_POINT('Ctrl Pts',(15.1920432075374,-105.923103761384,
21.9448987016771));
#107712=CARTESIAN_POINT('Ctrl Pts',(15.1999589481041,-105.923833037,21.9568222526553));
#107713=CARTESIAN_POINT('Ctrl Pts',(15.2135826356557,-105.925088184644,
21.9773437353469));
#107714=CARTESIAN_POINT('Ctrl Pts',(15.224373740282,-105.926448828703,21.9995900692282));
#107715=CARTESIAN_POINT('Ctrl Pts',(15.2336234528084,-105.927855052254,
22.0225816210711));
#107716=CARTESIAN_POINT('Ctrl Pts',(15.2368305360875,-105.928342621573,
22.0305533089768));
#107717=CARTESIAN_POINT('Ctrl Pts',(15.2398525617916,-105.928835653121,
22.0386143035284));
#107718=CARTESIAN_POINT('Ctrl Pts',(15.2427445382657,-105.929331574545,
22.0467225471063));
#107719=CARTESIAN_POINT('Ctrl Pts',(15.2432673371299,-105.929421225052,
22.0481883199337));
#107720=CARTESIAN_POINT('Ctrl Pts',(15.24422807647,-105.929586886744,22.0508968643099));
#107721=CARTESIAN_POINT('Ctrl Pts',(15.2450073822207,-105.929723509149,
22.0531306208164));
#107722=CARTESIAN_POINT('Ctrl Pts',(15.2452966808878,-105.929774226958,
22.0539598496259));
#107723=CARTESIAN_POINT('Ctrl Pts',(15.2455615771394,-105.929820934746,
22.054723515197));
#107724=CARTESIAN_POINT('Ctrl Pts',(15.2457721959475,-105.929858239051,
22.0553334351873));
#107725=CARTESIAN_POINT('Ctrl Pts',(15.2458201775009,-105.92986673743,22.055472382458));
#107726=CARTESIAN_POINT('Ctrl Pts',(15.2458653430257,-105.929874748204,
22.0556033574623));
#107727=CARTESIAN_POINT('Ctrl Pts',(15.245907342338,-105.92988220746,22.0557253152251));
#107728=CARTESIAN_POINT('Ctrl Pts',(15.259212987473,-105.932245346572,22.0943622981874));
#107729=CARTESIAN_POINT('Ctrl Pts',(15.2698530791774,-105.934672515761,
22.1340461637403));
#107730=CARTESIAN_POINT('Ctrl Pts',(15.2789276622265,-105.937139066849,
22.1743739176365));
#107731=CARTESIAN_POINT('Ctrl Pts',(15.2846454913636,-105.938693222847,
22.1997841436507));
#107732=CARTESIAN_POINT('Ctrl Pts',(15.2897420057864,-105.940263001988,
22.2254498057569));
#107733=CARTESIAN_POINT('Ctrl Pts',(15.2945024033057,-105.941841894735,
22.2512644739165));
#107734=CARTESIAN_POINT('Ctrl Pts',(15.2951744563378,-105.942064796216,
22.2549088809099));
#107735=CARTESIAN_POINT('Ctrl Pts',(15.2961729309945,-105.942398856426,
22.2603707168656));
#107736=CARTESIAN_POINT('Ctrl Pts',(15.2968587063497,-105.942631385242,
22.2641725293938));
#107737=CARTESIAN_POINT('Ctrl Pts',(15.2970107266741,-105.942682931431,
22.2650153021318));
#107738=CARTESIAN_POINT('Ctrl Pts',(15.2971476073055,-105.942729487741,
22.2657764910776));
#107739=CARTESIAN_POINT('Ctrl Pts',(15.2972626881349,-105.942768737014,
22.2664182110048));
#107740=CARTESIAN_POINT('Ctrl Pts',(15.3025315353783,-105.944565721102,
22.2957986411431));
#107741=CARTESIAN_POINT('Ctrl Pts',(15.3077023921086,-105.94648749108,22.3272193024442));
#107742=CARTESIAN_POINT('Ctrl Pts',(15.3126901430043,-105.948535412304,
22.3607025193681));
#107743=CARTESIAN_POINT('Ctrl Pts',(15.3173322293122,-105.950441407064,
22.3918652590635));
#107744=CARTESIAN_POINT('Ctrl Pts',(15.3218150824364,-105.95245668243,22.4248147220212));
#107745=CARTESIAN_POINT('Ctrl Pts',(15.3261099929152,-105.954581688135,
22.4595582602132));
#107746=CARTESIAN_POINT('Ctrl Pts',(15.3302651372873,-105.956637541345,
22.4931711650445));
#107747=CARTESIAN_POINT('Ctrl Pts',(15.3342436260659,-105.958796110366,
22.528463458247));
#107748=CARTESIAN_POINT('Ctrl Pts',(15.3380682594841,-105.961057025015,
22.5654290847789));
#107749=CARTESIAN_POINT('Ctrl Pts',(15.3415680414434,-105.963125905201,
22.5992549757088));
#107750=CARTESIAN_POINT('Ctrl Pts',(15.3449389074391,-105.965280484335,
22.6344820286919));
#107751=CARTESIAN_POINT('Ctrl Pts',(15.3482446974871,-105.967519750004,
22.671093696825));
#107752=CARTESIAN_POINT('Ctrl Pts',(15.3485515425227,-105.967727599729,
22.6744920096181));
#107753=CARTESIAN_POINT('Ctrl Pts',(15.348857863226,-105.967936178517,22.6779022424983));
#107754=CARTESIAN_POINT('Ctrl Pts',(15.3491637336161,-105.968145485198,
22.68132437639));
#107755=CARTESIAN_POINT('Ctrl Pts',(15.3496451554807,-105.968474921508,
22.686710612301));
#107756=CARTESIAN_POINT('Ctrl Pts',(15.3502919119802,-105.968923489668,
22.6940446369245));
#107757=CARTESIAN_POINT('Ctrl Pts',(15.3506004412709,-105.969139269177,
22.6975726007065));
#107758=CARTESIAN_POINT('Ctrl Pts',(15.3554914551537,-105.972559951117,
22.7535002560597));
#107759=CARTESIAN_POINT('Ctrl Pts',(15.3602603790904,-105.976217369242,
22.8132985137801));
#107760=CARTESIAN_POINT('Ctrl Pts',(15.3648111259597,-105.980112169382,
22.8769779334909));
#107761=CARTESIAN_POINT('Ctrl Pts',(15.3690223800018,-105.983716411345,
22.9359067689906));
#107762=CARTESIAN_POINT('Ctrl Pts',(15.3730462064685,-105.987523941904,
22.9981593440408));
#107763=CARTESIAN_POINT('Ctrl Pts',(15.376846172374,-105.991535003155,23.0637396166086));
#107764=CARTESIAN_POINT('Ctrl Pts',(15.3803645826777,-105.995248867854,
23.1244607684448));
#107765=CARTESIAN_POINT('Ctrl Pts',(15.3836907772539,-105.999137221534,
23.1880347899075));
#107766=CARTESIAN_POINT('Ctrl Pts',(15.3868371092942,-106.003199980128,
23.2544603056919));
#107767=CARTESIAN_POINT('Ctrl Pts',(15.3899371515342,-106.007202966174,
23.3199085489524));
#107768=CARTESIAN_POINT('Ctrl Pts',(15.3928619165771,-106.011375267372,
23.3881250694224));
#107769=CARTESIAN_POINT('Ctrl Pts',(15.3956724236374,-106.015716476637,
23.4591032122549));
#107770=CARTESIAN_POINT('Ctrl Pts',(15.3968297409876,-106.017504110219,
23.488330762451));
#107771=CARTESIAN_POINT('Ctrl Pts',(15.397968324306,-106.019320380418,23.5180265172159));
#107772=CARTESIAN_POINT('Ctrl Pts',(15.3990953311819,-106.021165239682,
23.5481896994656));
#107773=CARTESIAN_POINT('Ctrl Pts',(15.3992998332401,-106.021500000298,
23.5536629871478));
#107774=CARTESIAN_POINT('Ctrl Pts',(15.3995548423406,-106.021920899102,
23.5605446217683));
#107775=CARTESIAN_POINT('Ctrl Pts',(15.3997063155972,-106.022172354523,
23.5646558815644));
#107776=CARTESIAN_POINT('Ctrl Pts',(15.4042292213761,-106.029680671198,
23.6874157740595));
#107777=CARTESIAN_POINT('Ctrl Pts',(15.40838917642,-106.037539019955,23.8158986405207));
#107778=CARTESIAN_POINT('Ctrl Pts',(15.4121543597491,-106.045747428406,
23.9501049324049));
#107779=CARTESIAN_POINT('Ctrl Pts',(15.4157298722739,-106.053542338949,
24.0775505932383));
#107780=CARTESIAN_POINT('Ctrl Pts',(15.4189489995635,-106.061652929477,
24.210157576201));
#107781=CARTESIAN_POINT('Ctrl Pts',(15.421831703676,-106.070079184352,24.3479256255926));
#107782=CARTESIAN_POINT('Ctrl Pts',(15.4219846229579,-106.070526173288,
24.3552338300967));
#107783=CARTESIAN_POINT('Ctrl Pts',(15.4221366079282,-106.070974050494,
24.362556557679));
#107784=CARTESIAN_POINT('Ctrl Pts',(15.4222876658375,-106.071422815963,
24.3698938082421));
#107785=CARTESIAN_POINT('Ctrl Pts',(15.4226171777418,-106.07240173567,24.3858990039771));
#107786=CARTESIAN_POINT('Ctrl Pts',(15.4229422776786,-106.073384882036,
24.4019733049715));
#107787=CARTESIAN_POINT('Ctrl Pts',(15.4232630485641,-106.074372254993,
24.4181167101056));
#107788=CARTESIAN_POINT('Ctrl Pts',(15.4233608108543,-106.074673179565,
24.4230367833669));
#107789=CARTESIAN_POINT('Ctrl Pts',(15.4234835654606,-106.075053634175,
24.4292571612687));
#107790=CARTESIAN_POINT('Ctrl Pts',(15.4235550295357,-106.075276206579,
24.4328961879018));
#107791=CARTESIAN_POINT('Ctrl Pts',(15.4254263688923,-106.081104428633,
24.5281867761618));
#107792=CARTESIAN_POINT('Ctrl Pts',(15.4272814225118,-106.087511823064,
24.6329467490894));
#107793=CARTESIAN_POINT('Ctrl Pts',(15.4290732574585,-106.094498430247,
24.7471767668329));
#107794=CARTESIAN_POINT('Ctrl Pts',(15.4306340588245,-106.100584206203,
24.8466783241941));
#107795=CARTESIAN_POINT('Ctrl Pts',(15.4321464733834,-106.107109460797,
24.9533652937806));
#107796=CARTESIAN_POINT('Ctrl Pts',(15.4336190697017,-106.1140741868,25.0672375573419));
#107797=CARTESIAN_POINT('Ctrl Pts',(15.4345232339469,-106.118350481771,
25.1371543620668));
#107798=CARTESIAN_POINT('Ctrl Pts',(15.4354131820506,-106.122792451397,
25.2097799234435));
#107799=CARTESIAN_POINT('Ctrl Pts',(15.4363008994675,-106.127400085351,
25.2851140726833));
#107800=CARTESIAN_POINT('Ctrl Pts',(15.436364285959,-106.127729088416,25.2904932252421));
#107801=CARTESIAN_POINT('Ctrl Pts',(15.4364441779312,-106.128145557896,
25.297302441045));
#107802=CARTESIAN_POINT('Ctrl Pts',(15.4364908583994,-106.128389628615,
25.3012929620302));
#107803=CARTESIAN_POINT('Ctrl Pts',(15.4391393804728,-106.14223753358,25.5277042068518));
#107804=CARTESIAN_POINT('Ctrl Pts',(15.4415321551532,-106.156905024262,
25.7675155597124));
#107805=CARTESIAN_POINT('Ctrl Pts',(15.4436314742201,-106.172392140465,
26.0207276713672));
#107806=CARTESIAN_POINT('Ctrl Pts',(15.4455610272387,-106.186626856993,
26.2534632293417));
#107807=CARTESIAN_POINT('Ctrl Pts',(15.4472423567056,-106.201553997661,
26.497519821949));
#107808=CARTESIAN_POINT('Ctrl Pts',(15.4486909259441,-106.217173546038,
26.7528971805012));
#107809=CARTESIAN_POINT('Ctrl Pts',(15.4492079660669,-106.222748656288,
26.8440494273607));
#107810=CARTESIAN_POINT('Ctrl Pts',(15.4496958150252,-106.228411978904,
26.9366439336387));
#107811=CARTESIAN_POINT('Ctrl Pts',(15.4501568378916,-106.234163511386,
27.0306806584968));
#107812=CARTESIAN_POINT('Ctrl Pts',(15.4501692218882,-106.234318009056,
27.0332066730721));
#107813=CARTESIAN_POINT('Ctrl Pts',(15.4501872588743,-106.234543667949,
27.0368961633528));
#107814=CARTESIAN_POINT('Ctrl Pts',(15.45019392367,-106.234627195352,27.0382618243152));
#107815=CARTESIAN_POINT('Ctrl Pts',(15.4508598834163,-106.242973420878,
27.174721405448));
#107816=CARTESIAN_POINT('Ctrl Pts',(15.4516214389111,-106.253457288345,
27.3461311233559));
#107817=CARTESIAN_POINT('Ctrl Pts',(15.452400947259,-106.266078887969,27.5524924531199));
#107818=CARTESIAN_POINT('Ctrl Pts',(15.4529727989869,-106.275338164759,
27.7038802904626));
#107819=CARTESIAN_POINT('Ctrl Pts',(15.4535535835386,-106.285747920825,
27.8740782977174));
#107820=CARTESIAN_POINT('Ctrl Pts',(15.4541411573655,-106.297308157854,
28.0630865024103));
#107821=CARTESIAN_POINT('Ctrl Pts',(15.4547135825935,-106.308570353366,
28.2472217713674));
#107822=CARTESIAN_POINT('Ctrl Pts',(15.455290916136,-106.320924473631,28.4492098521977));
#107823=CARTESIAN_POINT('Ctrl Pts',(15.4559187117093,-106.334370467704,
28.6690499119942));
#107824=CARTESIAN_POINT('Ctrl Pts',(15.4560010058054,-106.336133025414,
28.6978674758276));
#107825=CARTESIAN_POINT('Ctrl Pts',(15.4560842551678,-106.337914344777,
28.7269917899672));
#107826=CARTESIAN_POINT('Ctrl Pts',(15.4561686475944,-106.339714425585,
28.7564228510231));
#107827=CARTESIAN_POINT('Ctrl Pts',(15.4561866778927,-106.340099009785,
28.7627107471054));
#107828=CARTESIAN_POINT('Ctrl Pts',(15.4562012156654,-106.34040939888,28.7677855639526));
#107829=CARTESIAN_POINT('Ctrl Pts',(15.4562227931457,-106.340870747429,
28.7753285460541));
#107830=CARTESIAN_POINT('Ctrl Pts',(15.4571811588663,-106.361361584565,
29.1103507718028));
#107831=CARTESIAN_POINT('Ctrl Pts',(15.4580122574358,-106.38042938252,29.422106512626));
#107832=CARTESIAN_POINT('Ctrl Pts',(15.4587889123129,-106.398074118506,
29.7105953958991));
#107833=CARTESIAN_POINT('Ctrl Pts',(15.4596410436455,-106.41743359571,30.0271200502871));
#107834=CARTESIAN_POINT('Ctrl Pts',(15.4604268419878,-106.435079980972,
30.3156358989956));
#107835=CARTESIAN_POINT('Ctrl Pts',(15.4611784801765,-106.451013264162,
30.5761427764079));
#107836=CARTESIAN_POINT('Ctrl Pts',(15.4621141135957,-106.470846892167,
30.9004197278605));
#107837=CARTESIAN_POINT('Ctrl Pts',(15.4629960174847,-106.488026055327,
31.1812965627281));
#107838=CARTESIAN_POINT('Ctrl Pts',(15.4638024028808,-106.502550760387,
31.4187733912817));
#107839=CARTESIAN_POINT('Ctrl Pts',(15.4651542508963,-106.526900399907,
31.8168864783262));
#107840=CARTESIAN_POINT('Ctrl Pts',(15.4662817947902,-106.543789914638,
32.0930276032455));
#107841=CARTESIAN_POINT('Ctrl Pts',(15.4669304277416,-106.553219385439,
32.247198088051));
#107842=CARTESIAN_POINT('Ctrl Pts',(15.4669311253729,-106.553229527221,
32.2473639047247));
#107843=CARTESIAN_POINT('Ctrl Pts',(15.466931443838,-106.553234156459,32.2474395921047));
#107844=CARTESIAN_POINT('Ctrl Pts',(15.4669316315496,-106.553236885098,
32.2474842049471));
#107845=CARTESIAN_POINT('Ctrl Pts',(15.4669318192611,-106.553239613736,
32.2475288177895));
#107846=CARTESIAN_POINT('Ctrl Pts',(15.4669318762186,-106.553240441774,
32.2475423560943));
#107847=CARTESIAN_POINT('Ctrl Pts',(15.4669320508362,-106.553242981156,
32.2475838746174));
#107848=CARTESIAN_POINT('Ctrl Pts',(15.4669324998528,-106.553249510994,
32.247690636534));
#107849=CARTESIAN_POINT('Ctrl Pts',(15.4669337259838,-106.553267356655,
32.2479824105107));
#107850=CARTESIAN_POINT('Ctrl Pts',(15.46693995949,-106.553357931708,32.2494632995384));
#107851=CARTESIAN_POINT('Ctrl Pts',(15.4685461244242,-106.576696077031,
32.6310386026481));
#107852=CARTESIAN_POINT('Ctrl Pts',(15.4703148948276,-106.599103387025,
32.9973948826531));
#107853=CARTESIAN_POINT('Ctrl Pts',(15.4723050297811,-106.620579837319,
33.3485317410931));
#107854=CARTESIAN_POINT('Ctrl Pts',(15.4743936886817,-106.64311950428,33.7170520383968));
#107855=CARTESIAN_POINT('Ctrl Pts',(15.4767256610255,-106.664633863756,
34.0688087064812));
#107856=CARTESIAN_POINT('Ctrl Pts',(15.4793090812389,-106.685122912358,
34.4038016899615));
#107857=CARTESIAN_POINT('Ctrl Pts',(15.4821330526478,-106.707519767173,
34.7699870293057));
#107858=CARTESIAN_POINT('Ctrl Pts',(15.485257059668,-106.728691481233,35.1161414943767));
#107859=CARTESIAN_POINT('Ctrl Pts',(15.4886289102072,-106.74863807621,35.4422654394888));
#107860=CARTESIAN_POINT('Ctrl Pts',(15.4896159439654,-106.754476995336,
35.5377309233299));
#107861=CARTESIAN_POINT('Ctrl Pts',(15.4906238625087,-106.760210934822,
35.6314800052294));
#107862=CARTESIAN_POINT('Ctrl Pts',(15.4916505594659,-106.765839895543,
35.7235126995057));
#107863=CARTESIAN_POINT('Origin',(15.4916505991016,-105.268637915221,35.8150890616723));
#107864=CARTESIAN_POINT('Origin',(-7.99999999999977,-104.423072801599,21.9902216584596));
#107865=CARTESIAN_POINT('',(-15.1127565633837,-105.920274999232,21.8986488491572));
#107866=CARTESIAN_POINT('Origin',(-15.1124218562852,-104.423229581064,21.9902053927886));
#107867=CARTESIAN_POINT('',(15.1201194311173,-105.920274999232,21.8986488491573));
#107868=CARTESIAN_POINT('Ctrl Pts',(-15.1127559943348,-105.923015686194,
21.9771318551819));
#107869=CARTESIAN_POINT('Ctrl Pts',(-15.1143688058247,-105.92295567265,
21.970254984159));
#107870=CARTESIAN_POINT('Ctrl Pts',(-15.1105440983725,-105.923160161485,
21.9927278896299));
#107871=CARTESIAN_POINT('Ctrl Pts',(-15.1025203464798,-105.923718262837,
22.0462627905435));
#107872=CARTESIAN_POINT('Ctrl Pts',(-15.0981363790781,-105.924067182669,
22.077152754581));
#107873=CARTESIAN_POINT('Ctrl Pts',(-15.0852799157563,-105.925256906475,
22.1729485381702));
#107874=CARTESIAN_POINT('Ctrl Pts',(-15.077012877052,-105.926241193257,
22.2412228926555));
#107875=CARTESIAN_POINT('Ctrl Pts',(-15.0540079277556,-105.929608901433,
22.4466438857877));
#107876=CARTESIAN_POINT('Ctrl Pts',(-15.0406336188465,-105.932436270888,
22.5872430051333));
#107877=CARTESIAN_POINT('Ctrl Pts',(-15.0043947175401,-105.942269440114,
23.0118502727326));
#107878=CARTESIAN_POINT('Ctrl Pts',(-14.9853372063225,-105.950585839109,
23.2984335761615));
#107879=CARTESIAN_POINT('Ctrl Pts',(-14.9355842404276,-105.978790074601,
24.15955233254));
#107880=CARTESIAN_POINT('Ctrl Pts',(-14.9121611682463,-106.001849567023,
24.7368823949513));
#107881=CARTESIAN_POINT('Ctrl Pts',(-14.8516961830295,-106.076371486125,
26.4703503534219));
#107882=CARTESIAN_POINT('Ctrl Pts',(-14.8249145949693,-106.133029554535,
27.6285344516107));
#107883=CARTESIAN_POINT('Ctrl Pts',(-14.7762076438128,-106.247798651661,
29.9454617272213));
#107884=CARTESIAN_POINT('Ctrl Pts',(-14.7552630298818,-106.30635373069,
31.1046440361874));
#107885=CARTESIAN_POINT('Ctrl Pts',(-14.7150710419466,-106.420261191789,
33.4242898490081));
#107886=CARTESIAN_POINT('Ctrl Pts',(-14.695894665869,-106.47584823104,34.5848931647622));
#107887=CARTESIAN_POINT('Ctrl Pts',(-14.6772362636517,-106.526463682282,
35.7472390070003));
#107888=CARTESIAN_POINT('Ctrl Pts',(-15.112755994444,-105.922672917633,
21.9378544684571));
#107889=CARTESIAN_POINT('Ctrl Pts',(-15.1330027928784,-105.922459650378,
21.9343675798883));
#107890=CARTESIAN_POINT('Ctrl Pts',(-15.1453512027613,-105.924010395535,
21.9597220419093));
#107891=CARTESIAN_POINT('Ctrl Pts',(-15.1615384486203,-105.927527335115,
22.0172234896791));
#107892=CARTESIAN_POINT('Ctrl Pts',(-15.1660961860969,-105.929500410869,
22.0494829964878));
#107893=CARTESIAN_POINT('Ctrl Pts',(-15.1771797528043,-105.935578928725,
22.1488658838882));
#107894=CARTESIAN_POINT('Ctrl Pts',(-15.1804053112047,-105.939848917679,
22.2186795870988));
#107895=CARTESIAN_POINT('Ctrl Pts',(-15.1874568191561,-105.952656068489,
22.4280746511906));
#107896=CARTESIAN_POINT('Ctrl Pts',(-15.1878871844646,-105.961346142225,
22.5701561015496));
#107897=CARTESIAN_POINT('Ctrl Pts',(-15.1873425746009,-105.98756295846,
22.9987972574168));
#107898=CARTESIAN_POINT('Ctrl Pts',(-15.1834698110116,-106.00515244897,
23.2863828861035));
#107899=CARTESIAN_POINT('Ctrl Pts',(-15.1718362123153,-106.058050206364,
24.1512535728546));
#107900=CARTESIAN_POINT('Ctrl Pts',(-15.1628122140383,-106.093350112031,
24.7284019307503));
#107901=CARTESIAN_POINT('Ctrl Pts',(-15.1382040987115,-106.199606340314,
26.4656759041741));
#107902=CARTESIAN_POINT('Ctrl Pts',(-15.1238827608749,-106.270320036482,
27.6218346180344));
#107903=CARTESIAN_POINT('Ctrl Pts',(-15.0981182373198,-106.411948080652,
29.9374326721558));
#107904=CARTESIAN_POINT('Ctrl Pts',(-15.08660229963,-106.482795166525,31.0957722856185));
#107905=CARTESIAN_POINT('Ctrl Pts',(-15.0658047207771,-106.62450961877,
33.4127831010574));
#107906=CARTESIAN_POINT('Ctrl Pts',(-15.0564702661909,-106.695473569372,
34.5730333834059));
#107907=CARTESIAN_POINT('Ctrl Pts',(-15.0489734371933,-106.766140815994,
35.7284327053884));
#107908=CARTESIAN_POINT('Ctrl Pts',(-15.1127559945533,-105.920274999231,
21.8986488491466));
#107909=CARTESIAN_POINT('Ctrl Pts',(-15.1517795936396,-105.920275001117,
21.89864887998));
#107910=CARTESIAN_POINT('Ctrl Pts',(-15.1802101880091,-105.921997613703,
21.9268133468074));
#107911=CARTESIAN_POINT('Ctrl Pts',(-15.2207619902661,-105.925764572072,
21.988402571721));
#107912=CARTESIAN_POINT('Ctrl Pts',(-15.2343694051443,-105.927825541842,
22.0220991296069));
#107913=CARTESIAN_POINT('Ctrl Pts',(-15.2697650346464,-105.934134075689,
22.1252427462752));
#107914=CARTESIAN_POINT('Ctrl Pts',(-15.2848153999426,-105.938508057014,
22.196756708782));
#107915=CARTESIAN_POINT('Ctrl Pts',(-15.3229924936655,-105.951574942205,
22.4103983931826));
#107916=CARTESIAN_POINT('Ctrl Pts',(-15.3380892598357,-105.960377418923,
22.5543176153653));
#107917=CARTESIAN_POINT('Ctrl Pts',(-15.3758916361989,-105.986850814532,
22.987153807526));
#107918=CARTESIAN_POINT('Ctrl Pts',(-15.3891014640518,-106.004551088344,
23.2765507262194));
#107919=CARTESIAN_POINT('Ctrl Pts',(-15.4210426417872,-106.057624980882,
24.14430119878));
#107920=CARTESIAN_POINT('Ctrl Pts',(-15.4297313278893,-106.093030693324,
24.7231794802449));
#107921=CARTESIAN_POINT('Ctrl Pts',(-15.4500387946814,-106.19925839148,
26.4599869926473));
#107922=CARTESIAN_POINT('Ctrl Pts',(-15.4529122683145,-106.27008359461,
27.6179688278961));
#107923=CARTESIAN_POINT('Ctrl Pts',(-15.4595366925,-106.411730016851,29.9338673602328));
#107924=CARTESIAN_POINT('Ctrl Pts',(-15.4620660433014,-106.482553523149,
31.0918214525285));
#107925=CARTESIAN_POINT('Ctrl Pts',(-15.4718163847553,-106.624198746764,
33.407700387507));
#107926=CARTESIAN_POINT('Ctrl Pts',(-15.4787334339235,-106.695020546536,
34.5656265783409));
#107927=CARTESIAN_POINT('Ctrl Pts',(-15.4916505594692,-106.765839895543,
35.7235126995051));
#107928=CARTESIAN_POINT('',(-15.4916505722655,-106.765839965717,35.7235138468504));
#107929=CARTESIAN_POINT('Origin',(-15.4916505594692,-105.26863769791,35.8150855088074));
#107930=CARTESIAN_POINT('Ctrl Pts',(-15.4916505722642,-106.76583996571,
35.7235138467345));
#107931=CARTESIAN_POINT('Ctrl Pts',(-15.4862522065215,-106.736242910429,
35.2396062703653));
#107932=CARTESIAN_POINT('Ctrl Pts',(-15.4767542286779,-106.671362338938,
34.1788183032762));
#107933=CARTESIAN_POINT('Ctrl Pts',(-15.4698065000038,-106.594899765665,
32.9286662809339));
#107934=CARTESIAN_POINT('Ctrl Pts',(-15.466963396475,-106.5536981556,32.2550259109993));
#107935=CARTESIAN_POINT('Ctrl Pts',(-15.4669443839579,-106.553422179159,
32.250513736061));
#107936=CARTESIAN_POINT('Ctrl Pts',(-15.465324549958,-106.529893592093,
31.865824737979));
#107937=CARTESIAN_POINT('Ctrl Pts',(-15.4617738439759,-106.459530978538,
30.7154061754311));
#107938=CARTESIAN_POINT('Ctrl Pts',(-15.4562675872669,-106.341828519059,
28.7909879737738));
#107939=CARTESIAN_POINT('Ctrl Pts',(-15.456242532851,-106.341292839678,
28.7822296933085));
#107940=CARTESIAN_POINT('Ctrl Pts',(-15.4539227938269,-106.291687477475,
27.971189190451));
#107941=CARTESIAN_POINT('Ctrl Pts',(-15.4519203976381,-106.256359588526,
27.3935833118608));
#107942=CARTESIAN_POINT('Ctrl Pts',(-15.4502106129946,-106.234839074375,
27.041726015731));
#107943=CARTESIAN_POINT('Ctrl Pts',(-15.4502095871749,-106.23482605469,
27.0415131457588));
#107944=CARTESIAN_POINT('Ctrl Pts',(-15.4470684806637,-106.195436603842,
26.3975013171058));
#107945=CARTESIAN_POINT('Ctrl Pts',(-15.4425495005594,-106.160270655746,
25.8225431480552));
#107946=CARTESIAN_POINT('Ctrl Pts',(-15.4365937998858,-106.128928884379,
25.3101097158352));
#107947=CARTESIAN_POINT('Ctrl Pts',(-15.436563544643,-106.128769878013,
25.3075099847332));
#107948=CARTESIAN_POINT('Ctrl Pts',(-15.432527630634,-106.107652951943,
24.9622512953985));
#107949=CARTESIAN_POINT('Ctrl Pts',(-15.4282894746201,-106.09017412997,
24.6764750822479));
#107950=CARTESIAN_POINT('Ctrl Pts',(-15.423714531966,-106.075778528857,
24.4411090845463));
#107951=CARTESIAN_POINT('Ctrl Pts',(-15.4236679248535,-106.075632190763,
24.4387164778645));
#107952=CARTESIAN_POINT('Ctrl Pts',(-15.4174880607329,-106.056366658075,
24.1237278027491));
#107953=CARTESIAN_POINT('Ctrl Pts',(-15.4096982779398,-106.038922765065,
23.8385226731003));
#107954=CARTESIAN_POINT('Ctrl Pts',(-15.4000512817825,-106.022746737353,
23.5740469578184));
#107955=CARTESIAN_POINT('Ctrl Pts',(-15.3999507228181,-106.022578487604,
23.5712960987464));
#107956=CARTESIAN_POINT('Ctrl Pts',(-15.3870099534584,-106.001067975725,
23.2196023383127));
#107957=CARTESIAN_POINT('Ctrl Pts',(-15.3709651228791,-105.983605147103,
22.934087614137));
#107958=CARTESIAN_POINT('Ctrl Pts',(-15.3513068713794,-105.969635626226,
22.7056879667216));
#107959=CARTESIAN_POINT('Ctrl Pts',(-15.3511629114356,-105.969533230459,
22.7040138107309));
#107960=CARTESIAN_POINT('Ctrl Pts',(-15.3360314081137,-105.958930147826,
22.5306549420772));
#107961=CARTESIAN_POINT('Ctrl Pts',(-15.3189469762435,-105.950369895335,
22.3906960510192));
#107962=CARTESIAN_POINT('Ctrl Pts',(-15.2988073944139,-105.943300198633,
22.2751075316819));
#107963=CARTESIAN_POINT('Ctrl Pts',(-15.2984963307517,-105.943190974008,
22.2733217248494));
#107964=CARTESIAN_POINT('Ctrl Pts',(-15.282734987878,-105.937790712151,
22.1850282239405));
#107965=CARTESIAN_POINT('Ctrl Pts',(-15.2662014646801,-105.933585690104,
22.1162767212072));
#107966=CARTESIAN_POINT('Ctrl Pts',(-15.2473514657913,-105.930140971825,
22.0599560751946));
#107967=CARTESIAN_POINT('Ctrl Pts',(-15.2472940763505,-105.930129498612,
22.0597684898154));
#107968=CARTESIAN_POINT('Ctrl Pts',(-15.2101318510701,-105.92349279753,
21.951259386287));
#107969=CARTESIAN_POINT('Ctrl Pts',(-15.1656611998174,-105.920275001788,
21.8986488909482));
#107970=CARTESIAN_POINT('Ctrl Pts',(-15.1127565633837,-105.920274999232,
21.8986488491572));
#107971=CARTESIAN_POINT('Ctrl Pts',(15.4916505722693,-106.765839965721,
35.7235138469087));
#107972=CARTESIAN_POINT('Ctrl Pts',(15.0489735332035,-106.766140812299,
35.7284326449793));
#107973=CARTESIAN_POINT('Ctrl Pts',(14.6772364010366,-106.526463712965,
35.7472379267541));
#107974=CARTESIAN_POINT('Ctrl Pts',(15.5031184119935,-106.828728883665,
36.7517385663441));
#107975=CARTESIAN_POINT('Ctrl Pts',(15.0449263345399,-106.827403752513,
36.7300728638541));
#107976=CARTESIAN_POINT('Ctrl Pts',(14.6646549289331,-106.570917052964,
36.7223644190663));
#107977=CARTESIAN_POINT('Ctrl Pts',(15.41225201145,-106.890633340615,37.7638674907948));
#107978=CARTESIAN_POINT('Ctrl Pts',(14.9419732503647,-106.887346252294,
37.7101240719102));
#107979=CARTESIAN_POINT('Ctrl Pts',(14.5572796779835,-106.61463509846,37.6776441489747));
#107980=CARTESIAN_POINT('Ctrl Pts',(15.1290437066142,-106.982059389635,
39.2586701790331));
#107981=CARTESIAN_POINT('Ctrl Pts',(14.6482066253404,-106.975557513477,
39.1523654434783));
#107982=CARTESIAN_POINT('Ctrl Pts',(14.2610703455395,-106.679156212167,
39.0833082385734));
#107983=CARTESIAN_POINT('Ctrl Pts',(15.0099686141265,-107.012295474451,
39.7530257959315));
#107984=CARTESIAN_POINT('Ctrl Pts',(14.5265018762047,-107.004729262106,
39.6293193175922));
#107985=CARTESIAN_POINT('Ctrl Pts',(14.1396300627297,-106.700486687829,
39.5473009599746));
#107986=CARTESIAN_POINT('Ctrl Pts',(14.7213457219879,-107.072278174788,
40.7337342775154));
#107987=CARTESIAN_POINT('Ctrl Pts',(14.2350470050682,-107.062534639406,
40.5744288821873));
#107988=CARTESIAN_POINT('Ctrl Pts',(13.850404704625,-106.742788793128,40.4662233277453));
#107989=CARTESIAN_POINT('Ctrl Pts',(14.5510885949282,-107.10208273966,41.2210346056965));
#107990=CARTESIAN_POINT('Ctrl Pts',(14.0644981492329,-107.091218965127,
41.0434134621014));
#107991=CARTESIAN_POINT('Ctrl Pts',(13.6819436144066,-106.763801190502,
40.9220292275076));
#107992=CARTESIAN_POINT('Ctrl Pts',(13.9752932182674,-107.188795507134,
42.6387758218337));
#107993=CARTESIAN_POINT('Ctrl Pts',(13.4908979873454,-107.174692819461,
42.4081989166551));
#107994=CARTESIAN_POINT('Ctrl Pts',(13.1177470874444,-106.824916930987,
42.246160906701));
#107995=CARTESIAN_POINT('Ctrl Pts',(13.5027536769133,-107.243687052642,
43.5362446577362));
#107996=CARTESIAN_POINT('Ctrl Pts',(13.0248009154291,-107.227317386415,
43.2686029808572));
#107997=CARTESIAN_POINT('Ctrl Pts',(12.6611262299829,-106.863581700932,
43.0817185285999));
#107998=CARTESIAN_POINT('Ctrl Pts',(12.6618537232181,-107.32167929313,44.811406517974));
#107999=CARTESIAN_POINT('Ctrl Pts',(12.2022725217363,-107.30191301778,44.4882307726383));
#108000=CARTESIAN_POINT('Ctrl Pts',(11.8563507466628,-106.918495122649,
44.2662642779477));
#108001=CARTESIAN_POINT('Ctrl Pts',(12.3578605663617,-107.347058912994,
45.2263596347956));
#108002=CARTESIAN_POINT('Ctrl Pts',(11.905357782836,-107.326186850582,44.8851044308063));
#108003=CARTESIAN_POINT('Ctrl Pts',(11.5665274193507,-106.936360455212,
44.6512531154586));
#108004=CARTESIAN_POINT('Ctrl Pts',(11.7109562454687,-107.395762017937,
46.0226483618526));
#108005=CARTESIAN_POINT('Ctrl Pts',(11.2750556550194,-107.372735651509,
45.6461705986782));
#108006=CARTESIAN_POINT('Ctrl Pts',(10.9518286647337,-106.970637143401,
45.3892829782029));
#108007=CARTESIAN_POINT('Ctrl Pts',(11.3701487198632,-107.41895276514,46.4018137269951));
#108008=CARTESIAN_POINT('Ctrl Pts',(10.9436913097865,-107.3948760498,46.0081629108894));
#108009=CARTESIAN_POINT('Ctrl Pts',(10.6289418605113,-106.986955125779,
45.7403178622179));
#108010=CARTESIAN_POINT('Ctrl Pts',(10.2971917946657,-107.485145041108,
47.4840478727151));
#108011=CARTESIAN_POINT('Ctrl Pts',(9.9013760607124,-107.458096100396,47.0418016012201));
#108012=CARTESIAN_POINT('Ctrl Pts',(9.61493740736792,-107.033523228153,
46.7413942381583));
#108013=CARTESIAN_POINT('Ctrl Pts',(9.51499739406447,-107.524799334001,
48.1323898305152));
#108014=CARTESIAN_POINT('Ctrl Pts',(9.14472140811287,-107.495840487243,
47.6589168713653));
#108015=CARTESIAN_POINT('Ctrl Pts',(8.8789296628783,-107.061410636618,47.3399147631912));
#108016=CARTESIAN_POINT('Ctrl Pts',(8.23846759350328,-107.577375735902,
48.9920064030579));
#108017=CARTESIAN_POINT('Ctrl Pts',(7.91370070523129,-107.545834812604,
48.4763168655062));
#108018=CARTESIAN_POINT('Ctrl Pts',(7.68165084261773,-107.098377702553,
48.1325594042995));
#108019=CARTESIAN_POINT('Ctrl Pts',(7.79728989911095,-107.593651353946,
49.2581104058598));
#108020=CARTESIAN_POINT('Ctrl Pts',(7.48844346089037,-107.56130899052,48.7293174380837));
#108021=CARTESIAN_POINT('Ctrl Pts',(7.26846406186388,-107.109819724646,
48.3777538689689));
#108022=CARTESIAN_POINT('Ctrl Pts',(6.89945741054864,-107.623187937488,
49.7410292780279));
#108023=CARTESIAN_POINT('Ctrl Pts',(6.62374111172445,-107.58938497338,49.188355700204));
#108024=CARTESIAN_POINT('Ctrl Pts',(6.42859339561946,-107.130582486791,
48.8225051688226));
#108025=CARTESIAN_POINT('Ctrl Pts',(6.44066401646792,-107.63653972353,49.9593290501621));
#108026=CARTESIAN_POINT('Ctrl Pts',(6.18230949295717,-107.602066523886,
49.3956972181666));
#108027=CARTESIAN_POINT('Ctrl Pts',(5.9999030888364,-107.139967082103,49.0234310376604));
#108028=CARTESIAN_POINT('Ctrl Pts',(5.50356713470932,-107.660445306323,
50.3501818739014));
#108029=CARTESIAN_POINT('Ctrl Pts',(5.28122697510041,-107.624769523074,
49.7668879737939));
#108030=CARTESIAN_POINT('Ctrl Pts',(5.12507441669906,-107.156768450415,
49.3830400609112));
#108031=CARTESIAN_POINT('Ctrl Pts',(5.02526384157879,-107.670999130975,
50.5227353816831));
#108032=CARTESIAN_POINT('Ctrl Pts',(4.82166638020714,-107.63478553494,49.9306483201657));
#108033=CARTESIAN_POINT('Ctrl Pts',(4.67893659274748,-107.164185240562,
49.5417233509148));
#108034=CARTESIAN_POINT('Ctrl Pts',(4.0488190185281,-107.689261731187,50.821326255771));
#108035=CARTESIAN_POINT('Ctrl Pts',(3.88388029854122,-107.652117178966,
50.2140181952902));
#108036=CARTESIAN_POINT('Ctrl Pts',(3.76874925614929,-107.177018782886,
49.8162377653117));
#108037=CARTESIAN_POINT('Ctrl Pts',(3.54780499807142,-107.696999112962,
50.9478313295548));
#108038=CARTESIAN_POINT('Ctrl Pts',(3.40300240377674,-107.659455698468,
50.3340019284423));
#108039=CARTESIAN_POINT('Ctrl Pts',(3.30202623954032,-107.182455633538,
49.9324984379495));
#108040=CARTESIAN_POINT('Ctrl Pts',(2.04083353037131,-107.715449366786,
51.2494903130685));
#108041=CARTESIAN_POINT('Ctrl Pts',(1.9565508244985,-107.676961033929,50.6202116334517));
#108042=CARTESIAN_POINT('Ctrl Pts',(1.89879095645772,-107.195419734269,
50.2096834211842));
#108043=CARTESIAN_POINT('Ctrl Pts',(1.02959387992474,-107.72156105346,51.3494155068996));
#108044=CARTESIAN_POINT('Ctrl Pts',(0.987324249114936,-107.68274855571,
50.7148367780829));
#108045=CARTESIAN_POINT('Ctrl Pts',(0.95793349063443,-107.199713603505,
50.301442287143));
#108046=CARTESIAN_POINT('Ctrl Pts',(-0.496954656227389,-107.72163262878,
51.3505857530483));
#108047=CARTESIAN_POINT('Ctrl Pts',(-0.476553795347069,-107.68281641981,
50.7159463462167));
#108048=CARTESIAN_POINT('Ctrl Pts',(-0.462366296019449,-107.199763891907,
50.3025171286859));
#108049=CARTESIAN_POINT('Ctrl Pts',(-1.00743062239756,-107.720129594804,
51.3260113647549));
#108050=CARTESIAN_POINT('Ctrl Pts',(-0.966007621442422,-107.681391776259,
50.6926536299854));
#108051=CARTESIAN_POINT('Ctrl Pts',(-0.937311530339118,-107.198707878369,
50.279947448046));
#108052=CARTESIAN_POINT('Ctrl Pts',(-2.03174773640952,-107.713964341286,
51.2252103607699));
#108053=CARTESIAN_POINT('Ctrl Pts',(-1.94843524391223,-107.675545598669,
50.5970694714956));
#108054=CARTESIAN_POINT('Ctrl Pts',(-1.89052671563468,-107.194376114216,
50.1873545082883));
#108055=CARTESIAN_POINT('Ctrl Pts',(-2.53874356380289,-107.709337781847,
51.1495667825851));
#108056=CARTESIAN_POINT('Ctrl Pts',(-2.43472063073837,-107.671159361854,
50.5253551334049));
#108057=CARTESIAN_POINT('Ctrl Pts',(-2.36242800054719,-107.191125417418,
50.1178666268379));
#108058=CARTESIAN_POINT('Ctrl Pts',(-4.03679082809898,-107.69104306564,
50.8504508166245));
#108059=CARTESIAN_POINT('Ctrl Pts',(-3.87185571721193,-107.653810637693,
50.241706000631));
#108060=CARTESIAN_POINT('Ctrl Pts',(-3.75734772862806,-107.17827061079,
49.8430189224893));
#108061=CARTESIAN_POINT('Ctrl Pts',(-5.00864093101486,-107.672980900709,
50.5551370304133));
#108062=CARTESIAN_POINT('Ctrl Pts',(-4.80464228542799,-107.636691722299,
49.9618142079651));
#108063=CARTESIAN_POINT('Ctrl Pts',(-4.66305594621081,-107.165578704541,
49.5716073859207));
#108064=CARTESIAN_POINT('Ctrl Pts',(-6.42558954785193,-107.636967992419,
49.9663311846086));
#108065=CARTESIAN_POINT('Ctrl Pts',(-6.16780326504252,-107.602473417858,
49.4023498758704));
#108066=CARTESIAN_POINT('Ctrl Pts',(-5.98582015847665,-107.140268096714,
49.0298754897842));
#108067=CARTESIAN_POINT('Ctrl Pts',(-6.89262464152643,-107.623398089337,
49.744465230383));
#108068=CARTESIAN_POINT('Ctrl Pts',(-6.61716251353399,-107.589584705534,
49.1916212921008));
#108069=CARTESIAN_POINT('Ctrl Pts',(-6.42220579807966,-107.130730204171,
48.8256685387563));
#108070=CARTESIAN_POINT('Ctrl Pts',(-7.79293283456113,-107.593809140649,
49.2606901956421));
#108071=CARTESIAN_POINT('Ctrl Pts',(-7.48424272678097,-107.561459063554,
48.7317711104531));
#108072=CARTESIAN_POINT('Ctrl Pts',(-7.2643842637546,-107.109930649817,
48.3801307733815));
#108073=CARTESIAN_POINT('Ctrl Pts',(-8.2285367525931,-107.577743034997,
48.9980116901777));
#108074=CARTESIAN_POINT('Ctrl Pts',(-7.90413386412745,-107.546183811945,
48.4820229543713));
#108075=CARTESIAN_POINT('Ctrl Pts',(-7.67234975807528,-107.098635920461,
48.1380928918786));
#108076=CARTESIAN_POINT('Ctrl Pts',(-9.07121727874352,-107.543117643255,
48.43189153939));
#108077=CARTESIAN_POINT('Ctrl Pts',(-8.71735508857015,-107.513234899684,
47.9433130007425));
#108078=CARTESIAN_POINT('Ctrl Pts',(-8.46268802804357,-107.074290481256,
47.6160863747285));
#108079=CARTESIAN_POINT('Ctrl Pts',(-9.47829316684745,-107.524558294237,
48.1284488652223));
#108080=CARTESIAN_POINT('Ctrl Pts',(-9.11063551574871,-107.495568303192,
47.6544667014105));
#108081=CARTESIAN_POINT('Ctrl Pts',(-8.84505987385259,-107.061239730587,
47.3361171865687));
#108082=CARTESIAN_POINT('Ctrl Pts',(-10.2636496391843,-107.484922994091,
47.4804174360773));
#108083=CARTESIAN_POINT('Ctrl Pts',(-9.8704426184193,-107.457804001096,
47.037025819915));
#108084=CARTESIAN_POINT('Ctrl Pts',(-9.58408888390798,-107.033364216595,
46.7377157502226));
#108085=CARTESIAN_POINT('Ctrl Pts',(-10.643110458429,-107.463773822237,
47.134631532819));
#108086=CARTESIAN_POINT('Ctrl Pts',(-10.2380792617933,-107.437644567571,
46.7074219953104));
#108087=CARTESIAN_POINT('Ctrl Pts',(-9.94186143745708,-107.018487944698,
46.4181766054294));
#108088=CARTESIAN_POINT('Ctrl Pts',(-11.7287752812531,-107.396889601476,
46.0410841897571));
#108089=CARTESIAN_POINT('Ctrl Pts',(-11.2907302907941,-107.373884482977,
45.664953827125));
#108090=CARTESIAN_POINT('Ctrl Pts',(-10.9678414268442,-106.971433153167,
45.4066483567717));
#108091=CARTESIAN_POINT('Ctrl Pts',(-12.369301538969,-107.348642523602,
45.2522514393611));
#108092=CARTESIAN_POINT('Ctrl Pts',(-11.9149363757741,-107.327810939877,
44.9116580561626));
#108093=CARTESIAN_POINT('Ctrl Pts',(-11.5764335876181,-106.937479365307,
44.6757528341305));
#108094=CARTESIAN_POINT('Ctrl Pts',(-13.2094601154322,-107.270971998176,
43.9823495738943));
#108095=CARTESIAN_POINT('Ctrl Pts',(-12.7384856442298,-107.25336091974,
43.6944109866724));
#108096=CARTESIAN_POINT('Ctrl Pts',(-12.3803998941286,-106.882792832616,
43.4961360791007));
#108097=CARTESIAN_POINT('Ctrl Pts',(-13.4692586249351,-107.244191949209,
43.5444996436376));
#108098=CARTESIAN_POINT('Ctrl Pts',(-12.9936625345889,-107.227700453964,
43.2748660797588));
#108099=CARTESIAN_POINT('Ctrl Pts',(-12.6300962679211,-106.863933369798,
43.0889488359077));
#108100=CARTESIAN_POINT('Ctrl Pts',(-13.9472430575904,-107.188803604372,
42.6389082105072));
#108101=CARTESIAN_POINT('Ctrl Pts',(-13.4647753002113,-107.174562306191,
42.4060650435002));
#108102=CARTESIAN_POINT('Ctrl Pts',(-13.0919159822917,-106.824916633658,
42.245596548865));
#108103=CARTESIAN_POINT('Ctrl Pts',(-14.1648186071852,-107.160218842895,
42.171551491537));
#108104=CARTESIAN_POINT('Ctrl Pts',(-13.6801866792176,-107.147113929597,
41.957288053116));
#108105=CARTESIAN_POINT('Ctrl Pts',(-13.3034683088034,-106.804775856525,
41.8097804233367));
#108106=CARTESIAN_POINT('Ctrl Pts',(-14.7405493106627,-107.073619571284,
40.7556659163644));
#108107=CARTESIAN_POINT('Ctrl Pts',(-14.2522795777549,-107.063955847517,
40.5976654293403));
#108108=CARTESIAN_POINT('Ctrl Pts',(-13.8675607998121,-106.743740256884,
40.4873988105863));
#108109=CARTESIAN_POINT('Ctrl Pts',(-15.0280599847604,-107.014156142486,
39.7834474494008));
#108110=CARTESIAN_POINT('Ctrl Pts',(-14.5430494624279,-107.006681610179,
39.6612399264827));
#108111=CARTESIAN_POINT('Ctrl Pts',(-14.1556409457289,-106.701807033621,
39.5767377389389));
#108112=CARTESIAN_POINT('Ctrl Pts',(-15.4102711483947,-106.891764697996,
37.7823650204754));
#108113=CARTESIAN_POINT('Ctrl Pts',(-14.9397861669381,-106.888442745057,
37.7280515699643));
#108114=CARTESIAN_POINT('Ctrl Pts',(-14.5550220036352,-106.615433980257,
37.6950914922546));
#108115=CARTESIAN_POINT('Ctrl Pts',(-15.5030834794486,-106.828536887077,
36.7485994498706));
#108116=CARTESIAN_POINT('Ctrl Pts',(-15.0449387415069,-106.827217088751,
36.7270209381842));
#108117=CARTESIAN_POINT('Ctrl Pts',(-14.6646931451435,-106.570782281139,
36.7194080608146));
#108118=CARTESIAN_POINT('Ctrl Pts',(-15.4916505594722,-106.765839895543,
35.7235126995043));
#108119=CARTESIAN_POINT('Ctrl Pts',(-15.0489735377074,-106.766140744123,
35.7284315303084));
#108120=CARTESIAN_POINT('Ctrl Pts',(-14.6772364150765,-106.526463663359,
35.7472368385939));
#108121=CARTESIAN_POINT('Ctrl Pts',(15.4916505850663,-106.765840035899,
35.7235149943117));
#108122=CARTESIAN_POINT('Ctrl Pts',(15.5003746580442,-106.813682625151,
36.5057344141838));
#108123=CARTESIAN_POINT('Ctrl Pts',(15.4498776808861,-106.860950906408,
37.2785639813352));
#108124=CARTESIAN_POINT('Ctrl Pts',(15.3421033625355,-106.907663728848,
38.0423118771034));
#108125=CARTESIAN_POINT('Ctrl Pts',(15.3081998010894,-106.922358612287,
38.2825710975724));
#108126=CARTESIAN_POINT('Ctrl Pts',(15.2686276826767,-106.936998523755,
38.5219315342691));
#108127=CARTESIAN_POINT('Ctrl Pts',(15.2234464748608,-106.951584039961,
38.760402616281));
#108128=CARTESIAN_POINT('Ctrl Pts',(15.1290437065694,-106.982059389633,
39.2586701790058));
#108129=CARTESIAN_POINT('Ctrl Pts',(15.0099686133553,-107.012295474515,
39.7530257969765));
#108130=CARTESIAN_POINT('Ctrl Pts',(14.8656571678399,-107.042286824616,
40.2433800366691));
#108131=CARTESIAN_POINT('Ctrl Pts',(14.7213457223245,-107.072278174717,
40.7337342763616));
#108132=CARTESIAN_POINT('Ctrl Pts',(14.5510885949127,-107.102082739663,
41.2210346057408));
#108133=CARTESIAN_POINT('Ctrl Pts',(14.3591568024941,-107.130986995479,
41.6936150109891));
#108134=CARTESIAN_POINT('Ctrl Pts',(13.9752932176568,-107.188795507113,
42.6387758214856));
#108135=CARTESIAN_POINT('Ctrl Pts',(13.5027536748409,-107.243687052785,
43.5362446600729));
#108136=CARTESIAN_POINT('Ctrl Pts',(12.9421537076589,-107.295681879629,
44.3863525644798));
#108137=CARTESIAN_POINT('Ctrl Pts',(12.6618537240678,-107.321679293051,
44.8114065166833));
#108138=CARTESIAN_POINT('Ctrl Pts',(12.3578605663423,-107.347058912996,
45.2263596348206));
#108139=CARTESIAN_POINT('Ctrl Pts',(12.0344084058412,-107.371410465462,
45.6245039982641));
#108140=CARTESIAN_POINT('Ctrl Pts',(11.7109562453401,-107.395762017928,
46.0226483617077));
#108141=CARTESIAN_POINT('Ctrl Pts',(11.3701487198567,-107.41895276514,46.4018137270025));
#108142=CARTESIAN_POINT('Ctrl Pts',(11.0124964113947,-107.441016857125,
46.7625584421666));
#108143=CARTESIAN_POINT('Ctrl Pts',(10.2971917778446,-107.48514504212,47.4840478892647));
#108144=CARTESIAN_POINT('Ctrl Pts',(9.5149973575169,-107.524799335833,48.13238986046));
#108145=CARTESIAN_POINT('Ctrl Pts',(8.66397746772925,-107.559850271035,
48.7054675853331));
#108146=CARTESIAN_POINT('Ctrl Pts',(8.23846756254375,-107.577375736998,
48.9920064209759));
#108147=CARTESIAN_POINT('Ctrl Pts',(7.79728989864457,-107.593651353879,
49.2581104047689));
#108148=CARTESIAN_POINT('Ctrl Pts',(7.34837368617192,-107.608419644682,
49.4995698250203));
#108149=CARTESIAN_POINT('Ctrl Pts',(6.89945743180954,-107.623187936862,
49.7410292677875));
#108150=CARTESIAN_POINT('Ctrl Pts',(6.44066402310242,-107.636539723361,
49.9593290473949));
#108151=CARTESIAN_POINT('Ctrl Pts',(5.97211557558861,-107.648492514927,
50.1547554620318));
#108152=CARTESIAN_POINT('Ctrl Pts',(5.50356713947702,-107.660445306201,
50.3501818719129));
#108153=CARTESIAN_POINT('Ctrl Pts',(5.02526384126117,-107.670999130973,
50.522735381646));
#108154=CARTESIAN_POINT('Ctrl Pts',(4.5370414300346,-107.680130431077,50.6720308186656));
#108155=CARTESIAN_POINT('Ctrl Pts',(4.04881901854413,-107.689261731187,
50.8213262557659));
#108156=CARTESIAN_POINT('Ctrl Pts',(3.54780499785161,-107.696999112965,
50.9478313295991));
#108157=CARTESIAN_POINT('Ctrl Pts',(3.04548117546611,-107.703149197558,
51.0483843238673));
#108158=CARTESIAN_POINT('Ctrl Pts',(2.04083371753717,-107.715449364458,
51.2494902750025));
#108159=CARTESIAN_POINT('Ctrl Pts',(1.02959425601733,-107.721561051156,
51.3494154692308));
#108160=CARTESIAN_POINT('Ctrl Pts',(0.0118954236315596,-107.721608770303,
51.3501956703965));
#108161=CARTESIAN_POINT('Ctrl Pts',(-0.11232668025571,-107.721614594986,
51.3502909031187));
#108162=CARTESIAN_POINT('Ctrl Pts',(-0.236645714732263,-107.721529422588,
51.3488983467268));
#108163=CARTESIAN_POINT('Ctrl Pts',(-0.36106249652538,-107.721352486375,
51.3460054652173));
#108164=CARTESIAN_POINT('Ctrl Pts',(-0.74629264678233,-107.720804640957,
51.3370482718024));
#108165=CARTESIAN_POINT('Ctrl Pts',(-1.13245990028945,-107.719377056092,
51.3137074655793));
#108166=CARTESIAN_POINT('Ctrl Pts',(-1.51958850073714,-107.717046972123,
51.2756109294349));
#108167=CARTESIAN_POINT('Ctrl Pts',(-1.53929030481272,-107.716928389156,
51.2736721150714));
#108168=CARTESIAN_POINT('Ctrl Pts',(-1.55898446954748,-107.716807521475,
51.271695945954));
#108169=CARTESIAN_POINT('Ctrl Pts',(-1.57867085284064,-107.716684373196,
51.2696824893898));
#108170=CARTESIAN_POINT('Ctrl Pts',(-2.07074237988842,-107.713606217051,
51.2193550812793));
#108171=CARTESIAN_POINT('Ctrl Pts',(-2.55795239136384,-107.709103196425,
51.1457313448443));
#108172=CARTESIAN_POINT('Ctrl Pts',(-3.03809265188815,-107.703239543107,
51.0498614605313));
#108173=CARTESIAN_POINT('Ctrl Pts',(-4.03679050123902,-107.691043069619,
50.8504508816802));
#108174=CARTESIAN_POINT('Ctrl Pts',(-5.00864029819603,-107.672980912413,
50.5551372217634));
#108175=CARTESIAN_POINT('Ctrl Pts',(-5.95327241980875,-107.648972318607,
50.1626001828662));
#108176=CARTESIAN_POINT('Ctrl Pts',(-5.98711826267081,-107.648112098978,
50.1485357162531));
#108177=CARTESIAN_POINT('Ctrl Pts',(-6.02093698651267,-107.647243839921,
50.1343398061534));
#108178=CARTESIAN_POINT('Ctrl Pts',(-6.05472432329777,-107.646367666903,
50.1200145039488));
#108179=CARTESIAN_POINT('Ctrl Pts',(-6.49243706000229,-107.635016902809,
49.9344311514645));
#108180=CARTESIAN_POINT('Ctrl Pts',(-6.92488207266263,-107.622337937398,
49.7271318994037));
#108181=CARTESIAN_POINT('Ctrl Pts',(-7.34277873789107,-107.608603614976,
49.5025777127294));
#108182=CARTESIAN_POINT('Ctrl Pts',(-7.79293283117656,-107.593809140716,
49.2606901967318));
#108183=CARTESIAN_POINT('Ctrl Pts',(-8.22853675254827,-107.577743034993,
48.9980116901115));
#108184=CARTESIAN_POINT('Ctrl Pts',(-8.64987701564603,-107.560430339124,
48.7149516147507));
#108185=CARTESIAN_POINT('Ctrl Pts',(-9.07121727874384,-107.543117643255,
48.43189153939));
#108186=CARTESIAN_POINT('Ctrl Pts',(-9.47829316674317,-107.524558294228,
48.1284488650686));
#108187=CARTESIAN_POINT('Ctrl Pts',(-9.87097140295697,-107.50474064416,
47.8044331505788));
#108188=CARTESIAN_POINT('Ctrl Pts',(-10.2636496391706,-107.484922994092,
47.4804174360891));
#108189=CARTESIAN_POINT('Ctrl Pts',(-10.6431104518929,-107.46377382264,
47.1346315394004));
#108190=CARTESIAN_POINT('Ctrl Pts',(-11.0049987325273,-107.441479081973,
46.770115751624));
#108191=CARTESIAN_POINT('Ctrl Pts',(-11.7287752937963,-107.396889600639,
46.041084176071));
#108192=CARTESIAN_POINT('Ctrl Pts',(-12.3693015380528,-107.34864252356,
45.2522514386729));
#108193=CARTESIAN_POINT('Ctrl Pts',(-12.9294072562944,-107.296862173305,
44.4056501955079));
#108194=CARTESIAN_POINT('Ctrl Pts',(-13.2094601154152,-107.270971998178,
43.9823495739254));
#108195=CARTESIAN_POINT('Ctrl Pts',(-13.4692586246944,-107.244191949198,
43.5444996434595));
#108196=CARTESIAN_POINT('Ctrl Pts',(-13.7082508411324,-107.216497776786,
43.0917039270038));
#108197=CARTESIAN_POINT('Ctrl Pts',(-13.9472430575704,-107.188803604375,
42.638908210548));
#108198=CARTESIAN_POINT('Ctrl Pts',(-14.1648186097948,-107.160218842502,
42.1715514851046));
#108199=CARTESIAN_POINT('Ctrl Pts',(-14.3567288411759,-107.131352419012,
41.6995896329429));
#108200=CARTESIAN_POINT('Ctrl Pts',(-14.740549303938,-107.073619572034,
40.7556659286195));
#108201=CARTESIAN_POINT('Ctrl Pts',(-15.0280599833269,-107.014156142458,
39.7834474489467));
#108202=CARTESIAN_POINT('Ctrl Pts',(-15.2191655662465,-106.95296042018,
38.7829062339335));
#108203=CARTESIAN_POINT('Ctrl Pts',(-15.2678103229491,-106.937383423547,
38.5282245902466));
#108204=CARTESIAN_POINT('Ctrl Pts',(-15.3101233511841,-106.921661505795,
38.271173507191));
#108205=CARTESIAN_POINT('Ctrl Pts',(-15.3459511920421,-106.905852200451,
38.0126936496325));
#108206=CARTESIAN_POINT('Ctrl Pts',(-15.380499802488,-106.890607365186,
37.7634427963001));
#108207=CARTESIAN_POINT('Ctrl Pts',(-15.4090182301213,-106.875281323656,
37.5128642322553));
#108208=CARTESIAN_POINT('Ctrl Pts',(-15.43141383846,-106.859926229584,37.2618106633463));
#108209=CARTESIAN_POINT('Ctrl Pts',(-15.4495314235788,-106.847504275258,
37.0587135053993));
#108210=CARTESIAN_POINT('Ctrl Pts',(-15.4636400174152,-106.83506930569,
36.8554035501132));
#108211=CARTESIAN_POINT('Ctrl Pts',(-15.4737285150541,-106.822621204669,
36.6518788974642));
#108212=CARTESIAN_POINT('Ctrl Pts',(-15.48371537812,-106.810298509578,36.45040461365));
#108213=CARTESIAN_POINT('Ctrl Pts',(-15.4897627522423,-106.797962904439,
36.248719252409));
#108214=CARTESIAN_POINT('Ctrl Pts',(-15.4918092206907,-106.785614223408,
36.046820102234));
#108215=CARTESIAN_POINT('Ctrl Pts',(-15.4929009563092,-106.779026535759,
35.9391123612442));
#108216=CARTESIAN_POINT('Ctrl Pts',(-15.4928531970276,-106.772435129639,
35.8313438238078));
#108217=CARTESIAN_POINT('Ctrl Pts',(-15.4916505850663,-106.765840035899,
35.7235149943117));
#108218=CARTESIAN_POINT('Origin',(70.7488759905115,-13.9231241898266,21.));
#108219=CARTESIAN_POINT('',(79.5589968364262,-105.419727498656,20.6337087627909));
#108220=CARTESIAN_POINT('Origin',(78.984994951198,-99.4584899958134,21.));
#108221=CARTESIAN_POINT('Origin',(70.7488759905115,-13.9231241898266,20.633708762791));
#108222=CARTESIAN_POINT('Ctrl Pts',(106.159762896856,-107.982058879878,
86.9077216779755));
#108223=CARTESIAN_POINT('Ctrl Pts',(106.105413727324,-106.939213435766,
86.9626498531694));
#108224=CARTESIAN_POINT('Ctrl Pts',(105.084602390744,-107.049678078848,
87.160739062122));
#108225=CARTESIAN_POINT('Ctrl Pts',(106.1475712627,-107.979461365935,86.8463431456906));
#108226=CARTESIAN_POINT('Ctrl Pts',(106.093792229162,-106.936737393334,
86.9041416588649));
#108227=CARTESIAN_POINT('Ctrl Pts',(105.060219126699,-107.044483051867,
87.0379820190089));
#108228=CARTESIAN_POINT('Ctrl Pts',(106.141133243599,-107.975977201252,
86.7838675848364));
#108229=CARTESIAN_POINT('Ctrl Pts',(106.087393508781,-106.933697439194,
86.8446404643325));
#108230=CARTESIAN_POINT('Ctrl Pts',(105.047370503538,-107.038040843135,
86.9130031345471));
#108231=CARTESIAN_POINT('Ctrl Pts',(106.140560487455,-107.971666807106,
86.7213784303409));
#108232=CARTESIAN_POINT('Ctrl Pts',(106.086328209618,-106.930133781573,
86.7849740268956));
#108233=CARTESIAN_POINT('Ctrl Pts',(105.046279355136,-107.030463179541,
86.787969912388));
#108234=CARTESIAN_POINT('Origin',(107.03648899933,-106.838467729496,86.7821101232386));
#108235=CARTESIAN_POINT('Origin',(80.0541367964972,-110.561952594238,88.7167908162483));
#108236=CARTESIAN_POINT('',(123.706856736943,-105.355922473599,88.7778393557832));
#108237=CARTESIAN_POINT('Origin',(123.802523717818,-106.349462057406,88.7167908162483));
#108238=CARTESIAN_POINT('',(107.093965609609,-106.95556194806,88.7778393557832));
#108239=CARTESIAN_POINT('Ctrl Pts',(125.086826044194,-105.715460327959,
86.7364340731564));
#108240=CARTESIAN_POINT('Ctrl Pts',(125.283882348446,-105.080921732252,
86.7736170758147));
#108241=CARTESIAN_POINT('Ctrl Pts',(125.946285790435,-105.017093055257,
86.7728606324483));
#108242=CARTESIAN_POINT('Ctrl Pts',(125.087210127386,-105.720113214949,
86.8071128533281));
#108243=CARTESIAN_POINT('Ctrl Pts',(125.284246584142,-105.086441665368,
86.8640224715885));
#108244=CARTESIAN_POINT('Ctrl Pts',(125.947275236545,-105.025685765221,
86.9142539379783));
#108245=CARTESIAN_POINT('Ctrl Pts',(125.078909744505,-105.727557962157,
86.8763144918099));
#108246=CARTESIAN_POINT('Ctrl Pts',(125.272702535878,-105.093005847194,
86.9527615352263));
#108247=CARTESIAN_POINT('Ctrl Pts',(125.932194880172,-105.035657493687,
87.0529077837583));
#108248=CARTESIAN_POINT('Ctrl Pts',(125.045682032477,-105.747914433125,
87.0118635646448));
#108249=CARTESIAN_POINT('Ctrl Pts',(125.227152391908,-105.107990764532,
87.1252548310087));
#108250=CARTESIAN_POINT('Ctrl Pts',(125.871433106544,-105.058222624225,
87.3249282955443));
#108251=CARTESIAN_POINT('Ctrl Pts',(125.020280606054,-105.76102801084,87.0787916469655));
#108252=CARTESIAN_POINT('Ctrl Pts',(125.192365727839,-105.116544809213,
87.2099554135885));
#108253=CARTESIAN_POINT('Ctrl Pts',(125.824882047517,-105.070971924596,
87.4594693570287));
#108254=CARTESIAN_POINT('Ctrl Pts',(124.922087437479,-105.807471571378,
87.2661179200295));
#108255=CARTESIAN_POINT('Ctrl Pts',(125.05899385052,-105.143759711531,87.4438643325338));
#108256=CARTESIAN_POINT('Ctrl Pts',(125.645428882659,-105.111435580121,
87.8367838866709));
#108257=CARTESIAN_POINT('Ctrl Pts',(124.825194929119,-105.84889805969,87.3773430092269));
#108258=CARTESIAN_POINT('Ctrl Pts',(124.927429707426,-105.164628231689,
87.5773213576798));
#108259=CARTESIAN_POINT('Ctrl Pts',(125.468766807664,-105.142276947836,
88.0618735022205));
#108260=CARTESIAN_POINT('Ctrl Pts',(124.6475588558,-105.923898076763,87.5095366714199));
#108261=CARTESIAN_POINT('Ctrl Pts',(124.697867795729,-105.195467079025,
87.7194725146597));
#108262=CARTESIAN_POINT('Ctrl Pts',(125.150473703839,-105.189490034781,
88.3314611222326));
#108263=CARTESIAN_POINT('Ctrl Pts',(124.58198147067,-105.951478703683,87.5486162978912));
#108264=CARTESIAN_POINT('Ctrl Pts',(124.613454833528,-105.205992742849,
87.7584927833833));
#108265=CARTESIAN_POINT('Ctrl Pts',(125.033773644635,-105.205650617259,
88.4115913938968));
#108266=CARTESIAN_POINT('Ctrl Pts',(124.443656417456,-106.010122810829,
87.6140077812513));
#108267=CARTESIAN_POINT('Ctrl Pts',(124.439482466467,-105.226265658876,
87.8158001893417));
#108268=CARTESIAN_POINT('Ctrl Pts',(124.79031954577,-105.237393790407,88.5466901281508));
#108269=CARTESIAN_POINT('Ctrl Pts',(124.370625930167,-106.041303750214,
87.6406832878544));
#108270=CARTESIAN_POINT('Ctrl Pts',(124.349071576014,-105.236109026857,
87.8343172383654));
#108271=CARTESIAN_POINT('Ctrl Pts',(124.663033689849,-105.253072713744,
88.6023929745976));
#108272=CARTESIAN_POINT('Ctrl Pts',(124.139211044653,-106.141626747539,
87.7036483208785));
#108273=CARTESIAN_POINT('Ctrl Pts',(124.068119923086,-105.264755183963,
87.8602522503494));
#108274=CARTESIAN_POINT('Ctrl Pts',(124.265490045022,-105.299565818424,
88.7360724969991));
#108275=CARTESIAN_POINT('Ctrl Pts',(123.972379430744,-106.216022273061,
87.7215419388148));
#108276=CARTESIAN_POINT('Ctrl Pts',(123.875936292095,-105.281628249692,
87.8336902872551));
#108277=CARTESIAN_POINT('Ctrl Pts',(123.986196190675,-105.329025143592,
88.777839357674));
#108278=CARTESIAN_POINT('Ctrl Pts',(123.797484338398,-106.297126101162,
87.7181739966729));
#108279=CARTESIAN_POINT('Ctrl Pts',(123.700955638504,-105.294637223138,
87.7712000000023));
#108280=CARTESIAN_POINT('Ctrl Pts',(123.706856736943,-105.355922473599,
88.7778393557832));
#108281=CARTESIAN_POINT('',(125.946285790435,-105.017093055257,86.7728606324483));
#108282=CARTESIAN_POINT('Origin',(126.041952771307,-106.010632639064,86.7118120929135));
#108283=CARTESIAN_POINT('Ctrl Pts',(125.946285790435,-105.017093055257,
86.7728606324483));
#108284=CARTESIAN_POINT('Ctrl Pts',(125.947275321639,-105.02568650421,86.9142660980575));
#108285=CARTESIAN_POINT('Ctrl Pts',(125.932194879583,-105.035657493739,
87.0529077836793));
#108286=CARTESIAN_POINT('Ctrl Pts',(125.901813993069,-105.04694005898,87.1889180395848));
#108287=CARTESIAN_POINT('Ctrl Pts',(125.871433106555,-105.058222624221,
87.3249282954903));
#108288=CARTESIAN_POINT('Ctrl Pts',(125.824882047434,-105.070971924616,
87.4594693572237));
#108289=CARTESIAN_POINT('Ctrl Pts',(125.765064324681,-105.084459809852,
87.5852408663218));
#108290=CARTESIAN_POINT('Ctrl Pts',(125.645428879174,-105.111435580324,
87.836783884518));
#108291=CARTESIAN_POINT('Ctrl Pts',(125.468766807672,-105.142276947836,
88.0618735022309));
#108292=CARTESIAN_POINT('Ctrl Pts',(125.256571404747,-105.173752339141,
88.2415985817934));
#108293=CARTESIAN_POINT('Ctrl Pts',(125.150473703284,-105.189490034794,
88.3314611215747));
#108294=CARTESIAN_POINT('Ctrl Pts',(125.03377364441,-105.20565061729,88.411591394042));
#108295=CARTESIAN_POINT('Ctrl Pts',(124.912046594553,-105.221522203824,
88.4791407598552));
#108296=CARTESIAN_POINT('Ctrl Pts',(124.790319544696,-105.237393790358,
88.5466901256683));
#108297=CARTESIAN_POINT('Ctrl Pts',(124.663033689879,-105.253072713741,
88.6023929745918));
#108298=CARTESIAN_POINT('Ctrl Pts',(124.530519141484,-105.268570415296,
88.6469528151347));
#108299=CARTESIAN_POINT('Ctrl Pts',(124.453314537668,-105.27759956661,88.6729139256458));
#108300=CARTESIAN_POINT('Ctrl Pts',(124.375041517845,-105.286482051354,
88.6948138222895));
#108301=CARTESIAN_POINT('Ctrl Pts',(124.295932121122,-105.295207620933,
88.7128493335942));
#108302=CARTESIAN_POINT('Ctrl Pts',(124.214914200168,-105.304143695985,
88.7313199538974));
#108303=CARTESIAN_POINT('Ctrl Pts',(124.133018301473,-105.312915259673,
88.7457373727005));
#108304=CARTESIAN_POINT('Ctrl Pts',(124.050480831513,-105.32150922253,88.7562590284993));
#108305=CARTESIAN_POINT('Ctrl Pts',(123.966065073047,-105.33029875646,88.7670201234904));
#108306=CARTESIAN_POINT('Ctrl Pts',(123.880977304365,-105.338902593573,
88.7737059968761));
#108307=CARTESIAN_POINT('Ctrl Pts',(123.795469978504,-105.347303461023,
88.7764311503863));
#108308=CARTESIAN_POINT('Ctrl Pts',(123.765978527836,-105.350200917649,
88.7773710550026));
#108309=CARTESIAN_POINT('Ctrl Pts',(123.736437228483,-105.353074196223,
88.7778393557831));
#108310=CARTESIAN_POINT('Ctrl Pts',(123.706856736943,-105.355922473599,
88.7778393557832));
#108311=CARTESIAN_POINT('Ctrl Pts',(125.946285790435,-105.017093055257,
86.7728606324483));
#108312=CARTESIAN_POINT('Ctrl Pts',(125.283882348446,-105.080921732252,
86.7736170758148));
#108313=CARTESIAN_POINT('Ctrl Pts',(125.086826044194,-105.715460327959,
86.7364340731565));
#108314=CARTESIAN_POINT('Ctrl Pts',(125.792007847195,-103.677297162413,
64.7264764099537));
#108315=CARTESIAN_POINT('Ctrl Pts',(125.153796447479,-103.752967583576,
64.9578627971719));
#108316=CARTESIAN_POINT('Ctrl Pts',(124.941956780139,-104.345367937477,
64.6918284807019));
#108317=CARTESIAN_POINT('Ctrl Pts',(125.637625934251,-102.337511287856,
42.6800923037023));
#108318=CARTESIAN_POINT('Ctrl Pts',(125.022467629949,-102.411068750177,
42.9132168352173));
#108319=CARTESIAN_POINT('Ctrl Pts',(124.798800682029,-102.974463095409,
42.647264369014));
#108320=CARTESIAN_POINT('Ctrl Pts',(125.482757701946,-100.997772275264,
20.6337087627908));
#108321=CARTESIAN_POINT('Ctrl Pts',(124.889834954236,-101.054906827835,
20.6344018247259));
#108322=CARTESIAN_POINT('Ctrl Pts',(124.657589694196,-101.602522431879,
20.6027551569516));
#108323=CARTESIAN_POINT('Ctrl Pts',(125.482757701946,-100.997772275264,
20.6337087627909));
#108324=CARTESIAN_POINT('Ctrl Pts',(125.515478257245,-101.280832292129,
25.2916679908577));
#108325=CARTESIAN_POINT('Ctrl Pts',(125.548176437196,-101.563894465104,
29.9496272451134));
#108326=CARTESIAN_POINT('Ctrl Pts',(125.580856578091,-101.846958376315,
34.6075865200624));
#108327=CARTESIAN_POINT('Ctrl Pts',(125.702853385851,-102.903651909877,
51.9960110082909));
#108328=CARTESIAN_POINT('Ctrl Pts',(125.82460368624,-103.960369196944,69.3844357821561));
#108329=CARTESIAN_POINT('Ctrl Pts',(125.946285790435,-105.017093055257,
86.7728606324483));
#108330=CARTESIAN_POINT('Origin',(78.984994951198,-99.4584899958134,21.));
#108331=CARTESIAN_POINT('',(79.5589968364262,-105.419727498656,20.6337087627909));
#108332=CARTESIAN_POINT('',(133.913231881696,-100.186009940642,20.6337087627909));
#108333=CARTESIAN_POINT('Origin',(133.339229996468,-94.2247724377993,21.));
#108334=CARTESIAN_POINT('',(79.5589968364262,-105.419727498656,20.6337087627909));
#108335=CARTESIAN_POINT('Ctrl Pts',(133.339229996463,-94.2247724377996,
15.0000000000001));
#108336=CARTESIAN_POINT('Ctrl Pts',(134.180974968858,-94.1437216155824,
14.9999999999996));
#108337=CARTESIAN_POINT('Ctrl Pts',(134.180974968858,-93.2980834930184,
15.0000000000001));
#108338=CARTESIAN_POINT('Ctrl Pts',(133.880206081762,-99.8430238944743,
14.9999999999998));
#108339=CARTESIAN_POINT('Ctrl Pts',(139.825211370293,-99.2705849937105,
14.9999999999965));
#108340=CARTESIAN_POINT('Ctrl Pts',(139.825211370294,-93.2980834930184,
15.0000000000001));
#108341=CARTESIAN_POINT('Ctrl Pts',(133.913231881696,-100.186009940642,
20.6337087627923));
#108342=CARTESIAN_POINT('Ctrl Pts',(140.169783759389,-99.5835725153389,
20.6337087627889));
#108343=CARTESIAN_POINT('Ctrl Pts',(140.16978375939,-93.2980834930217,20.6337087627926));
#108344=CARTESIAN_POINT('',(140.169783759389,-93.2980834930228,20.6337087627909));
#108345=CARTESIAN_POINT('Origin',(134.180974968858,-93.2980834930228,21.));
#108346=CARTESIAN_POINT('Origin',(133.25,-93.2980834930228,20.6337087627909));
#108347=CARTESIAN_POINT('Origin',(134.180974968858,-3.77312418982656,21.));
#108348=CARTESIAN_POINT('',(140.16978375939,75.8496475089338,20.6337087627909));
#108349=CARTESIAN_POINT('Origin',(134.180974968858,75.8496475089338,21.));
#108350=CARTESIAN_POINT('',(140.169783759389,-93.2980834930228,20.6337087627909));
#108351=CARTESIAN_POINT('Ctrl Pts',(134.18097496826,75.8495684802903,15.));
#108352=CARTESIAN_POINT('Ctrl Pts',(139.825330549926,75.8494834342555,15.));
#108353=CARTESIAN_POINT('Ctrl Pts',(140.169791476697,75.8494782453735,20.6338349824274));
#108354=CARTESIAN_POINT('Ctrl Pts',(134.180981083658,76.2536754675922,15.));
#108355=CARTESIAN_POINT('Ctrl Pts',(139.812120720968,76.6875440250253,15.));
#108356=CARTESIAN_POINT('Ctrl Pts',(140.168947455756,76.7149946650607,20.6198163629869));
#108357=CARTESIAN_POINT('Ctrl Pts',(134.134081223581,76.6576591615568,15.));
#108358=CARTESIAN_POINT('Ctrl Pts',(139.704816945219,77.5239212988313,15.));
#108359=CARTESIAN_POINT('Ctrl Pts',(140.067790356922,77.580347049339,20.6090655429689));
#108360=CARTESIAN_POINT('Ctrl Pts',(133.948948338725,77.4440825666343,15.));
#108361=CARTESIAN_POINT('Ctrl Pts',(139.308144271576,79.1498814784219,15.));
#108362=CARTESIAN_POINT('Ctrl Pts',(139.670196309111,79.2651022476894,20.5946658547246));
#108363=CARTESIAN_POINT('Ctrl Pts',(133.810727942693,77.8264684886631,15.));
#108364=CARTESIAN_POINT('Ctrl Pts',(139.018782651762,79.9403102518305,15.));
#108365=CARTESIAN_POINT('Ctrl Pts',(139.373786482003,80.0843900482337,20.5910179701645));
#108366=CARTESIAN_POINT('Ctrl Pts',(133.630494349481,78.1879474397181,15.));
#108367=CARTESIAN_POINT('Ctrl Pts',(138.645715865046,80.688539084019,15.));
#108368=CARTESIAN_POINT('Ctrl Pts',(138.98757137932,80.8589883949788,20.5910184458219));
#108369=CARTESIAN_POINT('Ctrl Pts',(138.987639388939,80.85883316234,20.5908954946373));
#108370=CARTESIAN_POINT('Ctrl Pts',(139.083327013927,80.6669134776946,20.5908954946373));
#108371=CARTESIAN_POINT('Ctrl Pts',(139.173843610403,80.4716118413084,20.5911084806618));
#108372=CARTESIAN_POINT('Ctrl Pts',(139.340127909761,80.0838961054579,20.5919615371227));
#108373=CARTESIAN_POINT('Ctrl Pts',(139.416371174249,79.8917373185516,20.5925822650463));
#108374=CARTESIAN_POINT('Ctrl Pts',(139.55830224657,79.5029976862522,20.5942414983159));
#108375=CARTESIAN_POINT('Ctrl Pts',(139.62399688189,79.306420213432,20.5952797253202));
#108376=CARTESIAN_POINT('Ctrl Pts',(139.744490118184,78.9096614847519,20.597777010707));
#108377=CARTESIAN_POINT('Ctrl Pts',(139.799292523377,78.7094819187548,20.5992359138655));
#108378=CARTESIAN_POINT('Ctrl Pts',(139.89774565403,78.3063679725017,20.6025710306844));
#108379=CARTESIAN_POINT('Ctrl Pts',(139.941396995936,78.1034341402964,20.6044472121658));
#108380=CARTESIAN_POINT('Ctrl Pts',(140.017395839948,77.6955981263117,20.6086077727038));
#108381=CARTESIAN_POINT('Ctrl Pts',(140.049735968654,77.4906951377612,20.6108924063435));
#108382=CARTESIAN_POINT('Ctrl Pts',(140.103007409178,77.0799002063951,20.6158529398893));
#108383=CARTESIAN_POINT('Ctrl Pts',(140.123933347441,76.8740082271864,20.618529011779));
#108384=CARTESIAN_POINT('Ctrl Pts',(140.15439858775,76.4620164125898,20.6242515450438));
#108385=CARTESIAN_POINT('Ctrl Pts',(140.163923222369,76.2559170317642,20.6272984653288));
#108386=CARTESIAN_POINT('Ctrl Pts',(140.169055782604,75.9833701149693,20.6315613918987));
#108387=CARTESIAN_POINT('Ctrl Pts',(140.169717560947,75.9164741998599,20.6326264278227));
#108388=CARTESIAN_POINT('Ctrl Pts',(140.16978375939,75.8496475089338,20.6337087627909));
#108389=CARTESIAN_POINT('Origin',(133.810274722437,78.7416613584675,21.));
#108390=CARTESIAN_POINT('',(123.668558813716,93.8827934929799,20.6337087627909));
#108391=CARTESIAN_POINT('Origin',(120.06440371279,89.0999181299783,21.));
#108392=CARTESIAN_POINT('',(137.414429823364,83.5245367214691,20.6337087627909));
#108393=CARTESIAN_POINT('Origin',(110.476903643071,76.3768758101735,21.));
#108394=CARTESIAN_POINT('',(110.476903643071,98.296659569563,20.6337087627909));
#108395=CARTESIAN_POINT('Origin',(110.476903643071,92.3078507790318,21.));
#108396=CARTESIAN_POINT('Origin',(110.476903643071,76.3768758101735,20.6337087627908));
#108397=CARTESIAN_POINT('Origin',(-71.1802494920426,103.594271677351,90.8684928541692));
#108398=CARTESIAN_POINT('',(-71.2166064082853,102.341327901492,86.7634514385937));
#108399=CARTESIAN_POINT('Origin',(-71.2166064082853,103.339462699914,86.7024028990589));
#108400=CARTESIAN_POINT('',(-71.1802494920426,102.59613687893,90.9295413937041));
#108401=CARTESIAN_POINT('Ctrl Pts',(-71.2166064082853,102.341327901492,
86.7634514385937));
#108402=CARTESIAN_POINT('Ctrl Pts',(-72.1649674191174,102.341832210312,
86.7716968149044));
#108403=CARTESIAN_POINT('Ctrl Pts',(-72.2151666147128,103.287159852484,
86.7143161811517));
#108404=CARTESIAN_POINT('Ctrl Pts',(-71.2143122695006,102.357406469792,
87.0263337065568));
#108405=CARTESIAN_POINT('Ctrl Pts',(-72.1647946950231,102.350282258337,
86.9098538788484));
#108406=CARTESIAN_POINT('Ctrl Pts',(-72.2140769994472,103.296283015343,
86.8457001123067));
#108407=CARTESIAN_POINT('Ctrl Pts',(-71.2647628406316,102.373502101773,
87.2894949632441));
#108408=CARTESIAN_POINT('Ctrl Pts',(-72.1938320413554,102.358718443486,
87.0477842868417));
#108409=CARTESIAN_POINT('Ctrl Pts',(-72.2394334760105,103.30680694838,86.9771509140089));
#108410=CARTESIAN_POINT('Ctrl Pts',(-71.4634597634417,102.403291028149,
87.7765396042813));
#108411=CARTESIAN_POINT('Ctrl Pts',(-72.304130075668,102.374112364045,87.2994726631845));
#108412=CARTESIAN_POINT('Ctrl Pts',(-72.3391719263768,103.329061745176,
87.2202872127893));
#108413=CARTESIAN_POINT('Ctrl Pts',(-71.6116265501226,102.416969370888,
88.0001785312189));
#108414=CARTESIAN_POINT('Ctrl Pts',(-72.3855701006209,102.3810694374,87.4132198070737));
#108415=CARTESIAN_POINT('Ctrl Pts',(-72.4135139418048,103.340781980933,
87.3318508056077));
#108416=CARTESIAN_POINT('Ctrl Pts',(-71.9830088054539,102.439808557476,
88.373595931112));
#108417=CARTESIAN_POINT('Ctrl Pts',(-72.5851265464197,102.392380504807,
87.5981541244705));
#108418=CARTESIAN_POINT('Ctrl Pts',(-72.5998102650669,103.363621381608,
87.5179610862044));
#108419=CARTESIAN_POINT('Ctrl Pts',(-72.2060747706669,102.448960207194,
88.5232240813731));
#108420=CARTESIAN_POINT('Ctrl Pts',(-72.7034149177126,102.396725452134,
87.669193385307));
#108421=CARTESIAN_POINT('Ctrl Pts',(-72.711689569061,103.374731351736,87.5924328549701));
#108422=CARTESIAN_POINT('Ctrl Pts',(-72.6929649323522,102.461332832067,
88.7255147099097));
#108423=CARTESIAN_POINT('Ctrl Pts',(-72.955683037827,102.402238369585,87.7593287888847));
#108424=CARTESIAN_POINT('Ctrl Pts',(-72.9558620787143,103.394638723516,
87.6928594628915));
#108425=CARTESIAN_POINT('Ctrl Pts',(-72.9565470466314,102.464548463623,
88.778089821118));
#108426=CARTESIAN_POINT('Ctrl Pts',(-73.0896975371471,102.4033897992,87.7781544967257));
#108427=CARTESIAN_POINT('Ctrl Pts',(-73.0880340490759,103.403426697849,
87.7187709793724));
#108428=CARTESIAN_POINT('Ctrl Pts',(-73.220306862891,102.464548070623,88.778083395618));
#108429=CARTESIAN_POINT('Ctrl Pts',(-73.2202825358505,102.402962254059,
87.7711641954183));
#108430=CARTESIAN_POINT('Ctrl Pts',(-73.2202827566816,103.41038242206,87.7184034612949));
#108431=CARTESIAN_POINT('',(-73.2202585152746,102.464548070659,88.7780833962069));
#108432=CARTESIAN_POINT('Origin',(-73.2202585152746,103.462682869081,88.7170348566721));
#108433=CARTESIAN_POINT('Ctrl Pts',(-71.2166064082853,102.341327901492,
86.7634514385937));
#108434=CARTESIAN_POINT('Ctrl Pts',(-71.2143122695006,102.357406469792,
87.0263337065568));
#108435=CARTESIAN_POINT('Ctrl Pts',(-71.2647628406316,102.373502101773,
87.2894949632441));
#108436=CARTESIAN_POINT('Ctrl Pts',(-71.4634597634417,102.403291028149,
87.7765396042813));
#108437=CARTESIAN_POINT('Ctrl Pts',(-71.6116265501226,102.416969370888,
88.0001785312189));
#108438=CARTESIAN_POINT('Ctrl Pts',(-71.9830088054539,102.439808557476,
88.373595931112));
#108439=CARTESIAN_POINT('Ctrl Pts',(-72.2060747706669,102.448960207194,
88.5232240813731));
#108440=CARTESIAN_POINT('Ctrl Pts',(-72.6929500572667,102.461332454068,
88.7255085296854));
#108441=CARTESIAN_POINT('Ctrl Pts',(-72.9565148366764,102.464548070658,
88.7780833961991));
#108442=CARTESIAN_POINT('Ctrl Pts',(-73.2202585152746,102.464548070659,
88.7780833962069));
#108443=CARTESIAN_POINT('Origin',(-110.476903643071,103.462682869081,88.717034856672));
#108444=CARTESIAN_POINT('',(-90.530889697783,102.464548070659,88.7780833962069));
#108445=CARTESIAN_POINT('Origin',(-90.530889697783,103.462682869081,88.7170348566721));
#108446=CARTESIAN_POINT('',(-110.476903643071,102.464548070659,88.7780833962069));
#108447=CARTESIAN_POINT('Ctrl Pts',(-90.530889697783,102.464548070659,88.7780833962069));
#108448=CARTESIAN_POINT('Ctrl Pts',(-90.5308896977829,102.402964443961,
87.7712));
#108449=CARTESIAN_POINT('Ctrl Pts',(-90.530889697783,103.410346912838,87.7184053219175));
#108450=CARTESIAN_POINT('Ctrl Pts',(-90.7946333763825,102.464548070658,
88.7780833961988));
#108451=CARTESIAN_POINT('Ctrl Pts',(-90.6614716606802,102.403391747268,
87.7781863473589));
#108452=CARTESIAN_POINT('Ctrl Pts',(-90.6631302588661,103.403391521245,
87.7187698385449));
#108453=CARTESIAN_POINT('Ctrl Pts',(-91.0581981557892,102.461332454068,
88.7255085296854));
#108454=CARTESIAN_POINT('Ctrl Pts',(-90.7954818778475,102.402240211552,
87.7593589047823));
#108455=CARTESIAN_POINT('Ctrl Pts',(-90.7952936003976,103.39460415138,87.6928586701625));
#108456=CARTESIAN_POINT('Ctrl Pts',(-91.5450734423924,102.448960207194,
88.5232240813731));
#108457=CARTESIAN_POINT('Ctrl Pts',(-91.0477501100782,102.396727218155,
87.669222259503));
#108458=CARTESIAN_POINT('Ctrl Pts',(-91.0394589294083,103.374697652502,
87.5924355004136));
#108459=CARTESIAN_POINT('Ctrl Pts',(-91.7681394076037,102.439808557476,
88.373595931112));
#108460=CARTESIAN_POINT('Ctrl Pts',(-91.1660419588354,102.392382103198,
87.5981802579276));
#108461=CARTESIAN_POINT('Ctrl Pts',(-91.1513384559206,103.363587808285,
87.5179638587274));
#108462=CARTESIAN_POINT('Ctrl Pts',(-92.1395216629349,102.416969370888,
88.0001785312189));
#108463=CARTESIAN_POINT('Ctrl Pts',(-91.3656040512169,102.381070640589,
87.4132394790426));
#108464=CARTESIAN_POINT('Ctrl Pts',(-91.3376352430211,103.340748621699,
87.3318536343062));
#108465=CARTESIAN_POINT('Ctrl Pts',(-92.2876884496159,102.403291028149,
87.7765396042813));
#108466=CARTESIAN_POINT('Ctrl Pts',(-91.4470462464329,102.374113339676,
87.2994886146163));
#108467=CARTESIAN_POINT('Ctrl Pts',(-91.4119775080762,103.329028473458,
87.2202899719959));
#108468=CARTESIAN_POINT('Ctrl Pts',(-92.486385372426,102.373502101773,87.2894949632441));
#108469=CARTESIAN_POINT('Ctrl Pts',(-91.5573471272147,102.35871893606,87.0477923403623));
#108470=CARTESIAN_POINT('Ctrl Pts',(-91.5117163320131,103.306773799084,
86.9771533838001));
#108471=CARTESIAN_POINT('Ctrl Pts',(-92.536835943557,102.357406469792,87.0263337065568));
#108472=CARTESIAN_POINT('Ctrl Pts',(-91.586385149617,102.350282495427,86.909857755239));
#108473=CARTESIAN_POINT('Ctrl Pts',(-91.5370729393252,103.296249899937,
86.8457023581215));
#108474=CARTESIAN_POINT('Ctrl Pts',(-92.5345418047723,102.341327901492,
86.7634514385937));
#108475=CARTESIAN_POINT('Ctrl Pts',(-91.5862123387506,102.341832193537,
86.771696540643));
#108476=CARTESIAN_POINT('Ctrl Pts',(-91.5359833570557,103.287126743671,
86.7143181908253));
#108477=CARTESIAN_POINT('',(-92.5345418047723,102.341327901492,86.7634514385937));
#108478=CARTESIAN_POINT('Origin',(-92.5345418047723,103.339462699914,86.7024028990589));
#108479=CARTESIAN_POINT('Ctrl Pts',(-90.530889697783,102.464548070659,88.7780833962069));
#108480=CARTESIAN_POINT('Ctrl Pts',(-90.7946333763825,102.464548070658,
88.7780833961988));
#108481=CARTESIAN_POINT('Ctrl Pts',(-91.0581981557892,102.461332454068,
88.7255085296854));
#108482=CARTESIAN_POINT('Ctrl Pts',(-91.5450734423924,102.448960207194,
88.5232240813731));
#108483=CARTESIAN_POINT('Ctrl Pts',(-91.7681394076037,102.439808557476,
88.373595931112));
#108484=CARTESIAN_POINT('Ctrl Pts',(-92.1395216629349,102.416969370888,
88.0001785312189));
#108485=CARTESIAN_POINT('Ctrl Pts',(-92.2876884496159,102.403291028149,
87.7765396042813));
#108486=CARTESIAN_POINT('Ctrl Pts',(-92.486385372426,102.373502101773,87.2894949632441));
#108487=CARTESIAN_POINT('Ctrl Pts',(-92.536835943557,102.357406469792,87.0263337065568));
#108488=CARTESIAN_POINT('Ctrl Pts',(-92.5345418047723,102.341327901492,
86.7634514385937));
#108489=CARTESIAN_POINT('Origin',(-92.575238608336,103.624687960269,91.3657946839985));
#108490=CARTESIAN_POINT('',(-92.575238608336,102.626553161848,91.4268432235334));
#108491=CARTESIAN_POINT('Origin',(92.5752386083359,103.624687960269,91.3657946839985));
#108492=CARTESIAN_POINT('',(92.5345418047722,102.341327901492,86.7634514385937));
#108493=CARTESIAN_POINT('Origin',(92.5345418047722,103.339462699914,86.7024028990589));
#108494=CARTESIAN_POINT('',(92.5752386083359,102.626553161848,91.4268432235334));
#108495=CARTESIAN_POINT('Ctrl Pts',(90.5308896977829,103.410346912838,87.7184053219175));
#108496=CARTESIAN_POINT('Ctrl Pts',(90.5308896977829,102.402964443961,87.7712));
#108497=CARTESIAN_POINT('Ctrl Pts',(90.5308896977829,102.464548070659,88.7780833962069));
#108498=CARTESIAN_POINT('Ctrl Pts',(90.663130258866,103.403391521245,87.7187698385449));
#108499=CARTESIAN_POINT('Ctrl Pts',(90.6614716606801,102.403391747268,87.7781863473587));
#108500=CARTESIAN_POINT('Ctrl Pts',(90.7946333763824,102.464548070658,88.7780833961988));
#108501=CARTESIAN_POINT('Ctrl Pts',(90.7952936003975,103.39460415138,87.6928586701625));
#108502=CARTESIAN_POINT('Ctrl Pts',(90.7954818778474,102.402240211552,87.7593589047823));
#108503=CARTESIAN_POINT('Ctrl Pts',(91.0581981557891,102.461332454068,88.7255085296854));
#108504=CARTESIAN_POINT('Ctrl Pts',(91.0394589294082,103.374697652502,87.5924355004136));
#108505=CARTESIAN_POINT('Ctrl Pts',(91.0477501100781,102.396727218155,87.669222259503));
#108506=CARTESIAN_POINT('Ctrl Pts',(91.5450734423923,102.448960207194,88.5232240813731));
#108507=CARTESIAN_POINT('Ctrl Pts',(91.1513384559206,103.363587808285,87.5179638587274));
#108508=CARTESIAN_POINT('Ctrl Pts',(91.1660419588353,102.392382103198,87.5981802579277));
#108509=CARTESIAN_POINT('Ctrl Pts',(91.7681394076036,102.439808557476,88.373595931112));
#108510=CARTESIAN_POINT('Ctrl Pts',(91.3376352430211,103.340748621699,87.3318536343062));
#108511=CARTESIAN_POINT('Ctrl Pts',(91.3656040512168,102.381070640589,87.4132394790425));
#108512=CARTESIAN_POINT('Ctrl Pts',(92.1395216629349,102.416969370888,88.0001785312189));
#108513=CARTESIAN_POINT('Ctrl Pts',(91.4119775080761,103.329028473458,87.2202899719959));
#108514=CARTESIAN_POINT('Ctrl Pts',(91.4470462464328,102.374113339676,87.2994886146163));
#108515=CARTESIAN_POINT('Ctrl Pts',(92.2876884496158,102.403291028149,87.7765396042813));
#108516=CARTESIAN_POINT('Ctrl Pts',(91.511716332013,103.306773799084,86.9771533838001));
#108517=CARTESIAN_POINT('Ctrl Pts',(91.5573471272146,102.35871893606,87.0477923403623));
#108518=CARTESIAN_POINT('Ctrl Pts',(92.4863853724259,102.373502101773,87.2894949632441));
#108519=CARTESIAN_POINT('Ctrl Pts',(91.5370729393251,103.296249899937,86.8457023581215));
#108520=CARTESIAN_POINT('Ctrl Pts',(91.5863851496169,102.350282495427,86.909857755239));
#108521=CARTESIAN_POINT('Ctrl Pts',(92.5368359435569,102.357406469792,87.0263337065568));
#108522=CARTESIAN_POINT('Ctrl Pts',(91.5359833570556,103.287126743671,86.7143181908253));
#108523=CARTESIAN_POINT('Ctrl Pts',(91.5862123387505,102.341832193537,86.771696540643));
#108524=CARTESIAN_POINT('Ctrl Pts',(92.5345418047722,102.341327901492,86.7634514385937));
#108525=CARTESIAN_POINT('',(90.5308896977829,102.464548070659,88.7780833962069));
#108526=CARTESIAN_POINT('Origin',(90.5308896977829,103.462682869081,88.7170348566721));
#108527=CARTESIAN_POINT('Ctrl Pts',(90.5308896977829,102.464548070659,88.7780833962069));
#108528=CARTESIAN_POINT('Ctrl Pts',(90.7946333763824,102.464548070658,88.7780833961988));
#108529=CARTESIAN_POINT('Ctrl Pts',(91.0581981557891,102.461332454068,88.7255085296854));
#108530=CARTESIAN_POINT('Ctrl Pts',(91.5450734423923,102.448960207194,88.5232240813731));
#108531=CARTESIAN_POINT('Ctrl Pts',(91.7681394076036,102.439808557476,88.373595931112));
#108532=CARTESIAN_POINT('Ctrl Pts',(92.1395216629349,102.416969370888,88.0001785312189));
#108533=CARTESIAN_POINT('Ctrl Pts',(92.2876884496158,102.403291028149,87.7765396042813));
#108534=CARTESIAN_POINT('Ctrl Pts',(92.4863853724259,102.373502101773,87.2894949632441));
#108535=CARTESIAN_POINT('Ctrl Pts',(92.5368359435569,102.357406469792,87.0263337065568));
#108536=CARTESIAN_POINT('Ctrl Pts',(92.5345418047722,102.341327901492,86.7634514385937));
#108537=CARTESIAN_POINT('Origin',(110.476903643071,103.462682869081,88.717034856672));
#108538=CARTESIAN_POINT('',(73.2202585152745,102.464548070659,88.7780833962069));
#108539=CARTESIAN_POINT('Origin',(73.2202585152745,103.462682869081,88.7170348566721));
#108540=CARTESIAN_POINT('',(110.476903643071,102.464548070659,88.7780833962069));
#108541=CARTESIAN_POINT('Ctrl Pts',(72.2151666147127,103.287159852484,86.7143161811517));
#108542=CARTESIAN_POINT('Ctrl Pts',(72.1649674191173,102.341832210312,86.7716968149044));
#108543=CARTESIAN_POINT('Ctrl Pts',(71.2166064082852,102.341327901492,86.7634514385937));
#108544=CARTESIAN_POINT('Ctrl Pts',(72.2140769994471,103.296283015343,86.8457001123068));
#108545=CARTESIAN_POINT('Ctrl Pts',(72.164794695023,102.350282258337,86.9098538788484));
#108546=CARTESIAN_POINT('Ctrl Pts',(71.2143122695005,102.357406469792,87.0263337065568));
#108547=CARTESIAN_POINT('Ctrl Pts',(72.2394334760104,103.30680694838,86.9771509140089));
#108548=CARTESIAN_POINT('Ctrl Pts',(72.1938320413553,102.358718443486,87.0477842868417));
#108549=CARTESIAN_POINT('Ctrl Pts',(71.2647628406315,102.373502101773,87.2894949632441));
#108550=CARTESIAN_POINT('Ctrl Pts',(72.3391719263767,103.329061745176,87.2202872127894));
#108551=CARTESIAN_POINT('Ctrl Pts',(72.3041300756679,102.374112364045,87.2994726631845));
#108552=CARTESIAN_POINT('Ctrl Pts',(71.4634597634416,102.403291028149,87.7765396042813));
#108553=CARTESIAN_POINT('Ctrl Pts',(72.4135139418047,103.340781980933,87.3318508056077));
#108554=CARTESIAN_POINT('Ctrl Pts',(72.3855701006208,102.3810694374,87.4132198070736));
#108555=CARTESIAN_POINT('Ctrl Pts',(71.6116265501226,102.416969370888,88.0001785312189));
#108556=CARTESIAN_POINT('Ctrl Pts',(72.5998102650668,103.363621381608,87.5179610862044));
#108557=CARTESIAN_POINT('Ctrl Pts',(72.5851265464196,102.392380504807,87.5981541244705));
#108558=CARTESIAN_POINT('Ctrl Pts',(71.9830088054538,102.439808557476,88.373595931112));
#108559=CARTESIAN_POINT('Ctrl Pts',(72.7116895690609,103.374731351736,87.5924328549701));
#108560=CARTESIAN_POINT('Ctrl Pts',(72.7034149177125,102.396725452134,87.669193385307));
#108561=CARTESIAN_POINT('Ctrl Pts',(72.2060747706668,102.448960207194,88.5232240813731));
#108562=CARTESIAN_POINT('Ctrl Pts',(72.9558620787141,103.394638723516,87.6928594628914));
#108563=CARTESIAN_POINT('Ctrl Pts',(72.9556830378269,102.402238369585,87.7593287888847));
#108564=CARTESIAN_POINT('Ctrl Pts',(72.692964932352,102.461332832067,88.7255147099097));
#108565=CARTESIAN_POINT('Ctrl Pts',(73.0880340490758,103.403426697849,87.7187709793723));
#108566=CARTESIAN_POINT('Ctrl Pts',(73.0896975371469,102.4033897992,87.7781544967255));
#108567=CARTESIAN_POINT('Ctrl Pts',(72.9565470466312,102.464548463623,88.778089821118));
#108568=CARTESIAN_POINT('Ctrl Pts',(73.2202827566815,103.41038242206,87.7184034612949));
#108569=CARTESIAN_POINT('Ctrl Pts',(73.2202825358503,102.402962254059,87.7711641954182));
#108570=CARTESIAN_POINT('Ctrl Pts',(73.2203068628908,102.464548070623,88.778083395618));
#108571=CARTESIAN_POINT('',(71.2166064082852,102.341327901492,86.7634514385937));
#108572=CARTESIAN_POINT('Origin',(71.2166064082852,103.339462699914,86.7024028990589));
#108573=CARTESIAN_POINT('Ctrl Pts',(71.2166064082852,102.341327901492,86.7634514385937));
#108574=CARTESIAN_POINT('Ctrl Pts',(71.2143122695005,102.357406469792,87.0263337065568));
#108575=CARTESIAN_POINT('Ctrl Pts',(71.2647628406315,102.373502101773,87.2894949632441));
#108576=CARTESIAN_POINT('Ctrl Pts',(71.4634597634416,102.403291028149,87.7765396042813));
#108577=CARTESIAN_POINT('Ctrl Pts',(71.6116265501226,102.416969370888,88.0001785312189));
#108578=CARTESIAN_POINT('Ctrl Pts',(71.9830088054538,102.439808557476,88.373595931112));
#108579=CARTESIAN_POINT('Ctrl Pts',(72.2060747706668,102.448960207194,88.5232240813731));
#108580=CARTESIAN_POINT('Ctrl Pts',(72.6929500572666,102.461332454068,88.7255085296854));
#108581=CARTESIAN_POINT('Ctrl Pts',(72.9565148366763,102.464548070658,88.7780833961991));
#108582=CARTESIAN_POINT('Ctrl Pts',(73.2202585152746,102.464548070659,88.7780833962069));
#108583=CARTESIAN_POINT('Origin',(71.1802494920425,103.594271677351,90.8684928541692));
#108584=CARTESIAN_POINT('',(71.1802494920425,102.59613687893,90.9295413937041));
#108585=CARTESIAN_POINT('Origin',(110.476903643071,92.3078507790318,21.));
#108586=CARTESIAN_POINT('',(110.476903643071,98.296659569563,20.6337087627909));
#108587=CARTESIAN_POINT('',(-110.476903643071,98.296659569563,20.6337087627909));
#108588=CARTESIAN_POINT('Origin',(-110.476903643071,92.3078507790318,21.));
#108589=CARTESIAN_POINT('',(-110.476903643071,98.296659569563,20.6337087627909));
#108590=CARTESIAN_POINT('',(110.476903643071,98.296659569563,20.6337087627909));
#108591=CARTESIAN_POINT('Origin',(-110.476903643071,76.3768758101735,21.));
#108592=CARTESIAN_POINT('Origin',(-110.476903643071,76.3768758101735,20.6337087627908));
#108593=CARTESIAN_POINT('Origin',(-110.476903643071,76.3768758101735,91.2712));
#108594=CARTESIAN_POINT('',(-110.476903643071,102.617033614488,91.2712));
#108595=CARTESIAN_POINT('',(-110.476903643071,102.617033614488,91.2712));
#108596=CARTESIAN_POINT('',(-126.268624819588,97.3331976219433,91.2712));
#108597=CARTESIAN_POINT('',(-126.268624819588,97.3331976219433,91.2712));
#108598=CARTESIAN_POINT('Origin',(-110.476903643071,76.3768758101735,91.2712));
#108599=CARTESIAN_POINT('Origin',(110.476903643071,102.617033614488,91.2712));
#108600=CARTESIAN_POINT('',(110.476903643071,102.617033614488,91.2712));
#108601=CARTESIAN_POINT('',(55.2384518215356,102.617033614488,91.2712));
#108602=CARTESIAN_POINT('',(110.476903643071,102.617033614488,91.2712));
#108603=CARTESIAN_POINT('Origin',(110.476903643071,76.3768758101735,91.2712));
#108604=CARTESIAN_POINT('',(126.268624819588,97.3331976219433,91.2712));
#108605=CARTESIAN_POINT('Origin',(110.476903643071,76.3768758101735,91.2712));
#108606=CARTESIAN_POINT('',(126.268624819588,97.3331976219433,91.2712));
#108607=CARTESIAN_POINT('Origin',(140.014495829236,86.9749408504325,91.2712));
#108608=CARTESIAN_POINT('',(140.018932136306,86.9715978532726,91.2712));
#108609=CARTESIAN_POINT('',(116.263985306827,104.872234246603,91.2712));
#108610=CARTESIAN_POINT('',(140.029325655393,86.9767798707323,91.441132534959));
#108611=CARTESIAN_POINT('Origin',(132.94312709769,77.8451505042704,86.7585094618441));
#108612=CARTESIAN_POINT('',(144.490157804314,78.0037065476446,91.2712));
#108613=CARTESIAN_POINT('Origin',(133.219135074932,77.9827630053993,91.2712));
#108614=CARTESIAN_POINT('',(139.835604889379,75.6830320705467,15.169932534959));
#108615=CARTESIAN_POINT('Origin',(144.490157804314,-93.2980834930228,91.2712));
#108616=CARTESIAN_POINT('',(144.490157804314,-93.2980834930228,91.2712));
#108617=CARTESIAN_POINT('',(144.490157804314,-46.6490417465114,91.2712));
#108618=CARTESIAN_POINT('',(144.490157804314,-93.2980834930228,91.2712));
#108619=CARTESIAN_POINT('Origin',(133.25,-93.2980834930228,91.2712));
#108620=CARTESIAN_POINT('',(134.327321383201,-104.486493840484,91.2712));
#108621=CARTESIAN_POINT('Origin',(133.25,-93.2980834930228,91.2712));
#108622=CARTESIAN_POINT('',(134.327321383201,-104.486493840484,91.2712));
#108623=CARTESIAN_POINT('Origin',(79.9730863379308,-109.720211398498,91.2712));
#108624=CARTESIAN_POINT('',(79.9730863379308,-109.720211398498,91.2712));
#108625=CARTESIAN_POINT('',(45.5877767074302,-113.031140134797,91.2712));
#108626=CARTESIAN_POINT('',(79.9730863379308,-109.720211398498,91.2712));
#108627=CARTESIAN_POINT('Origin',(70.7488759905115,-13.9231241898266,91.2712));
#108628=CARTESIAN_POINT('',(70.7488759905115,-110.163281994141,91.2712));
#108629=CARTESIAN_POINT('Origin',(70.7488759905115,-13.9231241898266,91.2712));
#108630=CARTESIAN_POINT('',(70.7488759905115,-110.163281994141,91.2712));
#108631=CARTESIAN_POINT('Origin',(-8.00000000000001,-110.163281994141,91.2712));
#108632=CARTESIAN_POINT('',(-70.7488759905116,-110.163281994141,91.2712));
#108633=CARTESIAN_POINT('',(-4.00000000000001,-110.163281994141,91.2712));
#108634=CARTESIAN_POINT('',(-70.7488759905116,-110.163281994141,91.2712));
#108635=CARTESIAN_POINT('Origin',(-70.7488759905116,-13.9231241898266,91.2712));
#108636=CARTESIAN_POINT('',(-79.9730863379309,-109.720211398498,91.2712));
#108637=CARTESIAN_POINT('',(-79.9730863379309,-109.720211398498,91.2712));
#108638=CARTESIAN_POINT('Origin',(-70.7488759905116,-13.9231241898266,91.2712));
#108639=CARTESIAN_POINT('Origin',(-79.9730863379309,-109.720211398498,91.2712));
#108640=CARTESIAN_POINT('',(-134.327321383201,-104.486493840484,91.2712));
#108641=CARTESIAN_POINT('',(-45.5877767074303,-113.031140134797,91.2712));
#108642=CARTESIAN_POINT('',(-134.327321383201,-104.486493840484,91.2712));
#108643=CARTESIAN_POINT('Origin',(-133.25,-93.2980834930228,91.2712));
#108644=CARTESIAN_POINT('',(-144.490157804314,-93.2980834930228,91.2712));
#108645=CARTESIAN_POINT('',(-144.490157804314,-93.2980834930228,91.2712));
#108646=CARTESIAN_POINT('Origin',(-133.25,-93.2980834930228,91.2712));
#108647=CARTESIAN_POINT('Origin',(-144.490157804314,-93.2980834930228,91.2712));
#108648=CARTESIAN_POINT('',(-144.490157804314,78.0037065476446,91.2712));
#108649=CARTESIAN_POINT('',(-144.490157804314,-46.6490417465114,91.2712));
#108650=CARTESIAN_POINT('',(-139.835604889379,75.6830320705467,15.169932534959));
#108651=CARTESIAN_POINT('Origin',(-132.94312709769,77.8451505042704,86.7585094618441));
#108652=CARTESIAN_POINT('',(-140.018932136306,86.9715978532726,91.2712));
#108653=CARTESIAN_POINT('',(-140.029325655393,86.9767798707323,91.441132534959));
#108654=CARTESIAN_POINT('Origin',(-133.219135074932,77.9827630053993,91.2712));
#108655=CARTESIAN_POINT('Origin',(-140.014495829236,86.9749408504325,91.2712));
#108656=CARTESIAN_POINT('',(-116.263985306827,104.872234246603,91.2712));
#108657=CARTESIAN_POINT('Origin',(-3.5527136788005E-14,-1.77635683940025E-14,
91.2712));
#108658=CARTESIAN_POINT('',(0.,0.,0.));
#108659=CARTESIAN_POINT('Origin',(-76.200005503344,0.109867236472523,12.));
#108660=CARTESIAN_POINT('',(-103.475732003344,8.62839814838435,12.));
#108661=CARTESIAN_POINT('',(-103.475732003344,-8.40866367543931,12.));
#108662=CARTESIAN_POINT('Ctrl Pts',(-103.475732003344,8.62839814838435,
12.));
#108663=CARTESIAN_POINT('Ctrl Pts',(-103.566119738762,8.33898308659568,
12.));
#108664=CARTESIAN_POINT('Ctrl Pts',(-103.652008320186,8.04777426995576,
12.0012235487821));
#108665=CARTESIAN_POINT('Ctrl Pts',(-104.086359709928,6.48353786184502,
12.0124123944733));
#108666=CARTESIAN_POINT('Ctrl Pts',(-104.350668379757,5.18505516385177,
12.036845157209));
#108667=CARTESIAN_POINT('Ctrl Pts',(-104.694991149512,2.61049632485056,
12.0730984046307));
#108668=CARTESIAN_POINT('Ctrl Pts',(-104.775005503344,1.33441805081668,
12.0847648352549));
#108669=CARTESIAN_POINT('Ctrl Pts',(-104.775005503344,-1.11468357787164,
12.0847648352549));
#108670=CARTESIAN_POINT('Ctrl Pts',(-104.694991149512,-2.39076185190551,
12.0730984046307));
#108671=CARTESIAN_POINT('Ctrl Pts',(-104.350668379757,-4.96532069090673,
12.036845157209));
#108672=CARTESIAN_POINT('Ctrl Pts',(-104.086359709928,-6.26380338889997,
12.0124123944733));
#108673=CARTESIAN_POINT('Ctrl Pts',(-103.652008320186,-7.82803979701071,
12.0012235487821));
#108674=CARTESIAN_POINT('Ctrl Pts',(-103.566119738762,-8.11924861365064,
12.));
#108675=CARTESIAN_POINT('Ctrl Pts',(-103.475732003344,-8.4086636754393,
12.));
#108676=CARTESIAN_POINT('',(-47.625005503344,0.109867236472526,12.));
#108677=CARTESIAN_POINT('Origin',(-76.200005503344,0.109867236472523,12.));
#108678=CARTESIAN_POINT('',(-47.625005503344,0.109867236472519,14.5));
#108679=CARTESIAN_POINT('',(-47.625005503344,0.109867236472526,12.));
#108680=CARTESIAN_POINT('Origin',(-76.200005503344,0.109867236472523,14.5));
#108681=CARTESIAN_POINT('Origin',(-76.200005503344,0.109867236472523,12.));
#108682=CARTESIAN_POINT('Origin',(76.199994496656,0.109867242843224,12.));
#108683=CARTESIAN_POINT('',(103.475732003344,-8.40862842636103,12.));
#108684=CARTESIAN_POINT('',(104.774994496656,0.109867242843227,12.0847633929657));
#108685=CARTESIAN_POINT('Ctrl Pts',(103.475732003344,-8.40862842636102,
12.));
#108686=CARTESIAN_POINT('Ctrl Pts',(103.566116140001,-8.11922357344239,
12.));
#108687=CARTESIAN_POINT('Ctrl Pts',(103.652001438717,-7.82802510884583,
12.0012234514657));
#108688=CARTESIAN_POINT('Ctrl Pts',(104.086349484792,-6.2637998097787,12.0124117835718));
#108689=CARTESIAN_POINT('Ctrl Pts',(104.350657857447,-4.96531781006035,
12.0368442369309));
#108690=CARTESIAN_POINT('Ctrl Pts',(104.694980236301,-2.3907603992866,12.0730970680053));
#108691=CARTESIAN_POINT('Ctrl Pts',(104.774994496656,-1.11468285528114,
12.0847633929657));
#108692=CARTESIAN_POINT('Ctrl Pts',(104.774994496656,0.109867242843224,
12.0847633929657));
#108693=CARTESIAN_POINT('',(103.475732003344,8.62836291204747,12.));
#108694=CARTESIAN_POINT('Origin',(76.199994496656,0.109867242843224,12.));
#108695=CARTESIAN_POINT('Ctrl Pts',(104.774994496656,0.109867242843225,
12.0847633929657));
#108696=CARTESIAN_POINT('Ctrl Pts',(104.774994496656,1.33441734096759,12.0847633929657));
#108697=CARTESIAN_POINT('Ctrl Pts',(104.694980236301,2.61049488497305,12.0730970680053));
#108698=CARTESIAN_POINT('Ctrl Pts',(104.350657857447,5.1850522957468,12.0368442369309));
#108699=CARTESIAN_POINT('Ctrl Pts',(104.086349484792,6.48353429546515,12.0124117835718));
#108700=CARTESIAN_POINT('Ctrl Pts',(103.652001438717,8.04775959453228,12.0012234514657));
#108701=CARTESIAN_POINT('Ctrl Pts',(103.566116140001,8.33895805912884,12.));
#108702=CARTESIAN_POINT('Ctrl Pts',(103.475732003344,8.62836291204747,12.));
#108703=CARTESIAN_POINT('',(104.774994496656,0.109867242843221,14.5));
#108704=CARTESIAN_POINT('',(104.774994496656,0.109867242843228,12.));
#108705=CARTESIAN_POINT('Origin',(76.199994496656,0.109867242843224,14.5));
#108706=CARTESIAN_POINT('Origin',(-3.5527136788005E-14,1.26157769443283,
12.));
#108707=CARTESIAN_POINT('',(-103.475732003344,100.273200893704,12.));
#108708=CARTESIAN_POINT('',(-103.475732003344,1.26157769443283,12.));
#108709=CARTESIAN_POINT('',(-95.3422910891542,101.056362177902,12.));
#108710=CARTESIAN_POINT('',(-97.9603992509354,100.804267034926,12.));
#108711=CARTESIAN_POINT('',(-74.1100264112523,93.2302655742382,12.));
#108712=CARTESIAN_POINT('Ctrl Pts',(-95.3422910891542,101.056362177902,
12.));
#108713=CARTESIAN_POINT('Ctrl Pts',(-88.2553891965594,98.4734499791939,
12.));
#108714=CARTESIAN_POINT('Ctrl Pts',(-81.1765501578024,95.868430564879,12.));
#108715=CARTESIAN_POINT('Ctrl Pts',(-74.1100264112523,93.2302655742382,
12.));
#108716=CARTESIAN_POINT('',(-69.4413735580328,92.3899691805399,12.));
#108717=CARTESIAN_POINT('Ctrl Pts',(-74.1100264112523,93.2302655742382,
12.));
#108718=CARTESIAN_POINT('Ctrl Pts',(-73.3572906349124,92.9492446304805,
12.));
#108719=CARTESIAN_POINT('Ctrl Pts',(-72.5915904321191,92.7402535169189,
12.));
#108720=CARTESIAN_POINT('Ctrl Pts',(-71.0352910461334,92.4606090200936,
12.));
#108721=CARTESIAN_POINT('Ctrl Pts',(-70.2446894252506,92.38996918054,12.));
#108722=CARTESIAN_POINT('Ctrl Pts',(-69.4413735580328,92.3899691805399,
12.));
#108723=CARTESIAN_POINT('',(69.4413735580328,92.3899691805399,12.));
#108724=CARTESIAN_POINT('',(-3.99897775553937E-14,92.3899691805399,12.));
#108725=CARTESIAN_POINT('',(74.1100264112522,93.2302655742382,12.));
#108726=CARTESIAN_POINT('Ctrl Pts',(74.1100264112522,93.2302655742382,12.));
#108727=CARTESIAN_POINT('Ctrl Pts',(73.3572906349124,92.9492446304805,12.));
#108728=CARTESIAN_POINT('Ctrl Pts',(72.591590432119,92.7402535169189,12.));
#108729=CARTESIAN_POINT('Ctrl Pts',(71.0352910461333,92.4606090200936,12.));
#108730=CARTESIAN_POINT('Ctrl Pts',(70.2446894252505,92.38996918054,12.));
#108731=CARTESIAN_POINT('Ctrl Pts',(69.4413735580328,92.3899691805399,12.));
#108732=CARTESIAN_POINT('',(95.3422910891541,101.056362177902,12.));
#108733=CARTESIAN_POINT('Ctrl Pts',(95.3422910891541,101.056362177902,12.));
#108734=CARTESIAN_POINT('Ctrl Pts',(88.2553891965594,98.4734499791939,12.));
#108735=CARTESIAN_POINT('Ctrl Pts',(81.1765501578023,95.868430564879,12.));
#108736=CARTESIAN_POINT('Ctrl Pts',(74.1100264112522,93.2302655742382,12.));
#108737=CARTESIAN_POINT('',(103.475732003344,100.273200893704,12.));
#108738=CARTESIAN_POINT('',(97.9603992509354,100.804267034926,12.));
#108739=CARTESIAN_POINT('',(103.475732003344,1.26157769443283,12.));
#108740=CARTESIAN_POINT('',(103.475732003344,-100.053466414388,12.));
#108741=CARTESIAN_POINT('',(103.475732003344,1.26157769443283,12.));
#108742=CARTESIAN_POINT('',(102.854708541945,-100.612011171547,12.));
#108743=CARTESIAN_POINT('',(102.854708541945,-100.612011171547,12.));
#108744=CARTESIAN_POINT('',(101.570833586631,-100.88097619781,12.));
#108745=CARTESIAN_POINT('Ctrl Pts',(102.85470854195,-100.612011171542,12.));
#108746=CARTESIAN_POINT('Ctrl Pts',(102.76843416515,-100.689599842204,12.));
#108747=CARTESIAN_POINT('Ctrl Pts',(102.6749813242,-100.756154635692,12.));
#108748=CARTESIAN_POINT('Ctrl Pts',(102.472034894717,-100.864478537349,
12.));
#108749=CARTESIAN_POINT('Ctrl Pts',(102.362426726394,-100.905612425785,
12.));
#108750=CARTESIAN_POINT('Ctrl Pts',(102.139238008605,-100.954700640916,
12.));
#108751=CARTESIAN_POINT('Ctrl Pts',(102.022006227079,-100.963296563724,
12.));
#108752=CARTESIAN_POINT('Ctrl Pts',(101.792917019743,-100.946407897057,
12.));
#108753=CARTESIAN_POINT('Ctrl Pts',(101.68039741807,-100.921585228725,12.));
#108754=CARTESIAN_POINT('Ctrl Pts',(101.570833586631,-100.880976197811,
12.));
#108755=CARTESIAN_POINT('',(74.1079672313401,-90.7020090532845,12.));
#108756=CARTESIAN_POINT('Ctrl Pts',(74.1079672313401,-90.7020090532846,
12.));
#108757=CARTESIAN_POINT('Ctrl Pts',(83.2622491057667,-94.0950167464175,
12.));
#108758=CARTESIAN_POINT('Ctrl Pts',(92.4165383706557,-97.4880045001886,
12.));
#108759=CARTESIAN_POINT('Ctrl Pts',(101.570833586631,-100.88097619781,12.));
#108760=CARTESIAN_POINT('',(69.4550639549257,-89.8668111881762,12.));
#108761=CARTESIAN_POINT('Ctrl Pts',(69.4550639549257,-89.8668111881761,
12.));
#108762=CARTESIAN_POINT('Ctrl Pts',(71.0547152247695,-89.8668100834786,
12.));
#108763=CARTESIAN_POINT('Ctrl Pts',(72.6081036417351,-90.1460890195315,
12.));
#108764=CARTESIAN_POINT('Ctrl Pts',(74.1079672313402,-90.7020090532846,
12.));
#108765=CARTESIAN_POINT('',(8.36543330613301E-7,-89.8668591119672,12.));
#108766=CARTESIAN_POINT('',(34.7275315587662,-89.8668351363662,12.));
#108767=CARTESIAN_POINT('',(-69.4550639549258,-89.8668111881762,12.));
#108768=CARTESIAN_POINT('',(-34.7275315587663,-89.8668351735841,12.));
#108769=CARTESIAN_POINT('',(-74.1079672313402,-90.7020090532845,12.));
#108770=CARTESIAN_POINT('Ctrl Pts',(-69.4550639549258,-89.8668111881761,
12.));
#108771=CARTESIAN_POINT('Ctrl Pts',(-71.0547152246464,-89.8668100832677,
12.));
#108772=CARTESIAN_POINT('Ctrl Pts',(-72.6081036418988,-90.146089019498,
12.));
#108773=CARTESIAN_POINT('Ctrl Pts',(-74.1079672313402,-90.7020090532846,
12.));
#108774=CARTESIAN_POINT('',(-101.570833586631,-100.88097619781,12.));
#108775=CARTESIAN_POINT('Ctrl Pts',(-74.1079672313402,-90.7020090532846,
12.));
#108776=CARTESIAN_POINT('Ctrl Pts',(-83.2622491057668,-94.0950167464175,
12.));
#108777=CARTESIAN_POINT('Ctrl Pts',(-92.4165383706558,-97.4880045001886,
12.));
#108778=CARTESIAN_POINT('Ctrl Pts',(-101.570833586631,-100.88097619781,
12.));
#108779=CARTESIAN_POINT('',(-102.854708541945,-100.612011171547,12.));
#108780=CARTESIAN_POINT('Ctrl Pts',(-102.854708541951,-100.612011171542,
12.));
#108781=CARTESIAN_POINT('Ctrl Pts',(-102.768434165181,-100.689599842237,
12.));
#108782=CARTESIAN_POINT('Ctrl Pts',(-102.6749813242,-100.756154635694,12.));
#108783=CARTESIAN_POINT('Ctrl Pts',(-102.472034894716,-100.864478537346,
12.));
#108784=CARTESIAN_POINT('Ctrl Pts',(-102.362426726399,-100.905612425804,
12.));
#108785=CARTESIAN_POINT('Ctrl Pts',(-102.1392380086,-100.954700640897,12.));
#108786=CARTESIAN_POINT('Ctrl Pts',(-102.022006227079,-100.963296563724,
12.));
#108787=CARTESIAN_POINT('Ctrl Pts',(-101.792917019744,-100.946407897057,
12.));
#108788=CARTESIAN_POINT('Ctrl Pts',(-101.68039741807,-100.921585228724,
12.));
#108789=CARTESIAN_POINT('Ctrl Pts',(-101.570833586631,-100.88097619781,
12.));
#108790=CARTESIAN_POINT('',(-103.475732003344,-100.053466414388,12.));
#108791=CARTESIAN_POINT('Ctrl Pts',(-103.475732003344,-100.053466414388,
12.));
#108792=CARTESIAN_POINT('Ctrl Pts',(-103.268731321651,-100.239655937423,
12.));
#108793=CARTESIAN_POINT('Ctrl Pts',(-103.061723506004,-100.4258375285,12.0000000000001));
#108794=CARTESIAN_POINT('Ctrl Pts',(-102.854708541945,-100.612011171547,
12.0000000000001));
#108795=CARTESIAN_POINT('',(-103.475732003344,1.26157769443283,12.));
#108796=CARTESIAN_POINT('Ctrl Pts',(245.259736363783,-92.9342529885125,
15.1857288261334));
#108797=CARTESIAN_POINT('Ctrl Pts',(256.759855620218,-92.6287776716141,
12.));
#108798=CARTESIAN_POINT('Ctrl Pts',(276.406542047952,-89.8670500811184,
12.));
#108799=CARTESIAN_POINT('Ctrl Pts',(413.407845404202,-74.1654238295168,
12.));
#108800=CARTESIAN_POINT('Ctrl Pts',(550.409148760452,-58.4637975779133,
12.));
#108801=CARTESIAN_POINT('Ctrl Pts',(140.354802643925,-92.3171530414907,
14.3311307719723));
#108802=CARTESIAN_POINT('Ctrl Pts',(148.021548918374,-91.9638220396831,
12.));
#108803=CARTESIAN_POINT('Ctrl Pts',(161.119340046993,-89.8669704501376,
12.));
#108804=CARTESIAN_POINT('Ctrl Pts',(252.453543465722,-77.6908057671903,
12.));
#108805=CARTESIAN_POINT('Ctrl Pts',(343.787746884453,-65.5146410842417,
12.));
#108806=CARTESIAN_POINT('Ctrl Pts',(35.4498689240678,-91.700053094469,13.4765327178112));
#108807=CARTESIAN_POINT('Ctrl Pts',(39.2832422165306,-91.2988664077521,
12.));
#108808=CARTESIAN_POINT('Ctrl Pts',(45.8321380460336,-89.8668908191569,
12.));
#108809=CARTESIAN_POINT('Ctrl Pts',(91.4992415272432,-81.2161877048638,
12.));
#108810=CARTESIAN_POINT('Ctrl Pts',(137.166345008453,-72.5654845905701,
12.));
#108811=CARTESIAN_POINT('Ctrl Pts',(-69.4550647957897,-91.0829531474473,
12.6219346636501));
#108812=CARTESIAN_POINT('Ctrl Pts',(-69.4550644853131,-90.6339107758211,
12.));
#108813=CARTESIAN_POINT('Ctrl Pts',(-69.4550639549258,-89.8668111881761,
12.));
#108814=CARTESIAN_POINT('Ctrl Pts',(-69.455060411236,-84.7415696425373,
12.));
#108815=CARTESIAN_POINT('Ctrl Pts',(-69.4550568675461,-79.6163280968985,
12.));
#108816=CARTESIAN_POINT('Ctrl Pts',(-70.9106583700316,-91.0743906643905,
12.61007680919));
#108817=CARTESIAN_POINT('Ctrl Pts',(-70.9601119752941,-90.6247071213304,
12.));
#108818=CARTESIAN_POINT('Ctrl Pts',(-71.0547152246464,-89.8668100832677,
12.));
#108819=CARTESIAN_POINT('Ctrl Pts',(-71.6883590687985,-84.7904855811235,
12.));
#108820=CARTESIAN_POINT('Ctrl Pts',(-72.3220029129506,-79.7141610789792,
12.));
#108821=CARTESIAN_POINT('Ctrl Pts',(-72.322852083633,-91.3289430263973,
12.6109599575252));
#108822=CARTESIAN_POINT('Ctrl Pts',(-72.4334956535987,-90.8903973916207,
12.));
#108823=CARTESIAN_POINT('Ctrl Pts',(-72.6081036418988,-90.146089019498,
12.));
#108824=CARTESIAN_POINT('Ctrl Pts',(-73.7773972355462,-85.1616950081231,
12.));
#108825=CARTESIAN_POINT('Ctrl Pts',(-74.9466908291936,-80.1773009967482,
12.));
#108826=CARTESIAN_POINT('Ctrl Pts',(-73.6846703200819,-91.8440575225745,
12.6244744328624));
#108827=CARTESIAN_POINT('Ctrl Pts',(-73.8406809618632,-91.4231432425491,
12.));
#108828=CARTESIAN_POINT('Ctrl Pts',(-74.1079672313402,-90.7020090532846,
12.));
#108829=CARTESIAN_POINT('Ctrl Pts',(-75.8928397442102,-85.8864508316536,
12.));
#108830=CARTESIAN_POINT('Ctrl Pts',(-77.6777122570803,-81.0708926100226,
12.));
#108831=CARTESIAN_POINT('Ctrl Pts',(-91.1586851855307,-98.4536902347051,
12.7978838766636));
#108832=CARTESIAN_POINT('Ctrl Pts',(-91.947983466566,-98.2783813012687,
12.));
#108833=CARTESIAN_POINT('Ctrl Pts',(-93.3532952469103,-97.835233351792,
12.));
#108834=CARTESIAN_POINT('Ctrl Pts',(-103.036898219876,-95.1860722460481,
12.));
#108835=CARTESIAN_POINT('Ctrl Pts',(-112.720501192843,-92.5369111403042,
12.));
#108836=CARTESIAN_POINT('Ctrl Pts',(-108.63270005098,-105.063322946836,
12.9712933204648));
#108837=CARTESIAN_POINT('Ctrl Pts',(-110.055285971269,-105.133619359988,
12.));
#108838=CARTESIAN_POINT('Ctrl Pts',(-112.598623262481,-104.968457650299,
12.));
#108839=CARTESIAN_POINT('Ctrl Pts',(-130.180956695543,-104.485693660443,
12.));
#108840=CARTESIAN_POINT('Ctrl Pts',(-147.763290128605,-104.002929670586,
12.));
#108841=CARTESIAN_POINT('Ctrl Pts',(-126.106714916428,-111.672955658966,
13.1447027642661));
#108842=CARTESIAN_POINT('Ctrl Pts',(-128.162588475972,-111.988857418708,
12.));
#108843=CARTESIAN_POINT('Ctrl Pts',(-131.843951278051,-112.101681948807,
12.));
#108844=CARTESIAN_POINT('Ctrl Pts',(-157.325015171209,-113.785315074837,
12.));
#108845=CARTESIAN_POINT('Ctrl Pts',(-182.806079064367,-115.468948200867,
12.));
#108846=CARTESIAN_POINT('',(-69.4550647958222,-91.0829531474472,12.6219346636502));
#108847=CARTESIAN_POINT('Origin',(-69.4550639549258,-89.8668111881762,13.5));
#108848=CARTESIAN_POINT('',(-73.6846703194225,-91.8440575222442,12.624474433033));
#108849=CARTESIAN_POINT('Origin',(-51.4132721424816,-206.894915201472,18.2118480751528));
#108850=CARTESIAN_POINT('Ctrl Pts',(-74.1079672313402,-90.7020090532846,
12.));
#108851=CARTESIAN_POINT('Ctrl Pts',(-73.8406809618632,-91.4231432425491,
12.));
#108852=CARTESIAN_POINT('Ctrl Pts',(-73.6846703200818,-91.8440575225745,
12.6244744328624));
#108853=CARTESIAN_POINT('Origin',(43.5047779095533,90.7733861009127,23.));
#108854=CARTESIAN_POINT('',(78.0700740490768,87.4451266349721,14.5));
#108855=CARTESIAN_POINT('',(78.8532032793133,95.5782346560425,20.6570824755555));
#108856=CARTESIAN_POINT('Origin',(78.0700740490768,87.4451266349721,23.));
#108857=CARTESIAN_POINT('',(124.63521130105,82.961413889792,14.5));
#108858=CARTESIAN_POINT('',(43.5047779095533,90.7733861009127,14.5));
#108859=CARTESIAN_POINT('',(125.418340531287,91.0945219108625,20.6570824755555));
#108860=CARTESIAN_POINT('Origin',(124.63521130105,82.961413889792,23.));
#108861=CARTESIAN_POINT('',(44.2879071397899,98.9064941219831,20.6570824755555));
#108862=CARTESIAN_POINT('Origin',(70.7488759905115,11.4115776944329,23.));
#108863=CARTESIAN_POINT('',(70.7488759905116,87.7967889954832,14.5));
#108864=CARTESIAN_POINT('',(70.7488759905116,95.967513410959,20.6570824755555));
#108865=CARTESIAN_POINT('Origin',(70.7488759905116,87.7967889954832,23.));
#108866=CARTESIAN_POINT('Origin',(70.7488759905115,11.4115776944329,14.5));
#108867=CARTESIAN_POINT('Origin',(70.7488759905115,11.4115776944329,20.6570824755555));
#108868=CARTESIAN_POINT('Origin',(-35.3744379952559,87.7967889954832,23.));
#108869=CARTESIAN_POINT('',(-70.7488759905116,87.7967889954832,14.5));
#108870=CARTESIAN_POINT('',(-70.7488759905116,95.967513410959,20.6570824755555));
#108871=CARTESIAN_POINT('Origin',(-70.7488759905116,87.7967889954832,23.));
#108872=CARTESIAN_POINT('',(-35.3744379952559,87.7967889954832,14.5));
#108873=CARTESIAN_POINT('',(-35.3744379952559,95.9675134109589,20.6570824755555));
#108874=CARTESIAN_POINT('Origin',(-70.7488759905116,11.4115776944329,23.));
#108875=CARTESIAN_POINT('',(-78.0700740490768,87.4451266349721,14.5));
#108876=CARTESIAN_POINT('',(-78.8532032793134,95.5782346560425,20.6570824755555));
#108877=CARTESIAN_POINT('Origin',(-78.0700740490768,87.4451266349721,23.));
#108878=CARTESIAN_POINT('Origin',(-70.7488759905116,11.4115776944329,14.5));
#108879=CARTESIAN_POINT('Origin',(-70.7488759905116,11.4115776944329,20.6570824755555));
#108880=CARTESIAN_POINT('Origin',(-70.6818954321882,88.1565273219056,23.));
#108881=CARTESIAN_POINT('',(-124.63521130105,82.961413889792,14.5));
#108882=CARTESIAN_POINT('',(-125.418340531287,91.0945219108624,20.6570824755555));
#108883=CARTESIAN_POINT('Origin',(-124.63521130105,82.961413889792,23.));
#108884=CARTESIAN_POINT('',(-70.6818954321882,88.1565273219056,14.5));
#108885=CARTESIAN_POINT('',(-71.4650246624248,96.2896353429761,20.6570824755555));
#108886=CARTESIAN_POINT('Origin',(-124.63521130105,-39.6240602451665,23.));
#108887=CARTESIAN_POINT('',(-124.63521130105,-76.214522982203,14.5));
#108888=CARTESIAN_POINT('',(-132.805935716526,-76.214522982203,20.6570824755555));
#108889=CARTESIAN_POINT('Origin',(-124.63521130105,-76.214522982203,23.));
#108890=CARTESIAN_POINT('',(-124.63521130105,-39.6240602451665,14.5));
#108891=CARTESIAN_POINT('',(-132.805935716526,82.961413889792,20.6570824755555));
#108892=CARTESIAN_POINT('Origin',(-124.63521130105,82.961413889792,23.));
#108893=CARTESIAN_POINT('',(-132.805935716526,-39.6240602451665,20.6570824755555));
#108894=CARTESIAN_POINT('Origin',(-124.63521130105,82.961413889792,23.));
#108895=CARTESIAN_POINT('Origin',(-124.63521130105,82.961413889792,23.));
#108896=CARTESIAN_POINT('Origin',(-98.3487846518837,-96.0227662464127,23.));
#108897=CARTESIAN_POINT('',(-114.319619730044,-83.9878787897414,14.5));
#108898=CARTESIAN_POINT('',(-119.236884433312,-90.5133094507507,20.6570824755555));
#108899=CARTESIAN_POINT('Origin',(-114.319619730044,-83.9878787897414,23.));
#108900=CARTESIAN_POINT('',(-98.3487846518837,-96.0227662464127,14.5));
#108901=CARTESIAN_POINT('',(-129.552476004319,-82.7399536432123,20.6570824755555));
#108902=CARTESIAN_POINT('Origin',(-124.63521130105,-76.214522982203,23.));
#108903=CARTESIAN_POINT('',(-103.266049355152,-102.548196907422,20.6570824755555));
#108904=CARTESIAN_POINT('Ctrl Pts',(-110.476903643071,-93.4443580220934,
20.6570824755558));
#108905=CARTESIAN_POINT('Ctrl Pts',(-115.347251604794,-93.4443580220934,
20.6570824755558));
#108906=CARTESIAN_POINT('Ctrl Pts',(-119.236884433313,-90.5133094507504,
20.6570824755555));
#108907=CARTESIAN_POINT('Ctrl Pts',(-110.476903643071,-91.6788430324917,
14.4999999999999));
#108908=CARTESIAN_POINT('Ctrl Pts',(-114.756518552762,-91.6788430324916,
14.4999999999999));
#108909=CARTESIAN_POINT('Ctrl Pts',(-118.17437098897,-89.1033064865337,
14.4999999999996));
#108910=CARTESIAN_POINT('Ctrl Pts',(-110.476903643071,-85.2736336066176,
14.5));
#108911=CARTESIAN_POINT('Ctrl Pts',(-112.613365458434,-85.2736336066176,
14.5));
#108912=CARTESIAN_POINT('Ctrl Pts',(-114.319619730044,-83.9878787897411,
14.4999999999999));
#108913=CARTESIAN_POINT('',(-110.476903643071,-85.2736336066176,14.5));
#108914=CARTESIAN_POINT('',(-110.476903643071,-93.4443580220933,20.6570824755555));
#108915=CARTESIAN_POINT('Origin',(-110.476903643071,-85.2736336066176,23.));
#108916=CARTESIAN_POINT('Origin',(-110.476903643071,-78.8884223055672,14.5));
#108917=CARTESIAN_POINT('Origin',(-110.476903643071,-78.8884223055672,20.6570824755555));
#108918=CARTESIAN_POINT('Origin',(55.2384518215356,-85.2736336066176,23.));
#108919=CARTESIAN_POINT('',(110.476903643071,-85.2736336066176,14.5));
#108920=CARTESIAN_POINT('',(110.476903643071,-93.4443580220933,20.6570824755555));
#108921=CARTESIAN_POINT('Origin',(110.476903643071,-85.2736336066176,23.));
#108922=CARTESIAN_POINT('',(55.2384518215356,-85.2736336066176,14.5));
#108923=CARTESIAN_POINT('',(55.2384518215356,-93.4443580220933,20.6570824755555));
#108924=CARTESIAN_POINT('Ctrl Pts',(119.236884433313,-90.5133094507502,
20.6570824755555));
#108925=CARTESIAN_POINT('Ctrl Pts',(115.347251604794,-93.4443580220934,
20.6570824755558));
#108926=CARTESIAN_POINT('Ctrl Pts',(110.47690364307,-93.4443580220935,20.6570824755559));
#108927=CARTESIAN_POINT('Ctrl Pts',(118.17437098897,-89.1033064865336,14.4999999999995));
#108928=CARTESIAN_POINT('Ctrl Pts',(114.756518552762,-91.6788430324917,
14.4999999999998));
#108929=CARTESIAN_POINT('Ctrl Pts',(110.47690364307,-91.6788430324918,14.4999999999999));
#108930=CARTESIAN_POINT('Ctrl Pts',(114.319619730044,-83.9878787897409,
14.5));
#108931=CARTESIAN_POINT('Ctrl Pts',(112.613365458434,-85.2736336066175,
14.5000000000001));
#108932=CARTESIAN_POINT('Ctrl Pts',(110.47690364307,-85.2736336066176,14.5000000000001));
#108933=CARTESIAN_POINT('',(114.319619730044,-83.9878787897414,14.5));
#108934=CARTESIAN_POINT('',(119.236884433312,-90.5133094507507,20.6570824755555));
#108935=CARTESIAN_POINT('Origin',(114.319619730044,-83.9878787897414,23.));
#108936=CARTESIAN_POINT('Origin',(110.476903643071,-78.8884223055672,14.5));
#108937=CARTESIAN_POINT('Origin',(110.476903643071,-78.8884223055672,20.6570824755555));
#108938=CARTESIAN_POINT('Origin',(105.221720156708,-90.8436378606572,23.));
#108939=CARTESIAN_POINT('',(124.63521130105,-76.214522982203,14.5));
#108940=CARTESIAN_POINT('',(129.552476004319,-82.7399536432123,20.6570824755555));
#108941=CARTESIAN_POINT('Origin',(124.63521130105,-76.214522982203,23.));
#108942=CARTESIAN_POINT('',(105.221720156708,-90.8436378606572,14.5));
#108943=CARTESIAN_POINT('',(110.138984859976,-97.3690685216665,20.6570824755555));
#108944=CARTESIAN_POINT('Origin',(-124.63521130105,-76.214522982203,23.));
#108945=CARTESIAN_POINT('Origin',(-124.63521130105,-76.214522982203,23.));
#108946=CARTESIAN_POINT('Origin',(124.63521130105,46.0240573460309,23.));
#108947=CARTESIAN_POINT('',(132.805935716526,82.961413889792,20.6570824755555));
#108948=CARTESIAN_POINT('Origin',(124.63521130105,82.961413889792,23.));
#108949=CARTESIAN_POINT('',(124.63521130105,46.0240573460309,14.5));
#108950=CARTESIAN_POINT('',(132.805935716526,-76.214522982203,20.6570824755555));
#108951=CARTESIAN_POINT('Origin',(124.63521130105,-76.214522982203,23.));
#108952=CARTESIAN_POINT('',(132.805935716526,46.0240573460309,20.6570824755555));
#108953=CARTESIAN_POINT('Origin',(124.63521130105,-76.214522982203,23.));
#108954=CARTESIAN_POINT('Origin',(124.63521130105,-76.214522982203,23.));
#108955=CARTESIAN_POINT('Origin',(124.63521130105,82.961413889792,23.));
#108956=CARTESIAN_POINT('Origin',(124.63521130105,82.961413889792,23.));
#108957=CARTESIAN_POINT('Origin',(-133.155077001293,-80.4623713234294,52.7123027026121));
#108958=CARTESIAN_POINT('',(-141.420724415476,-80.5096981847659,50.7004210149101));
#108959=CARTESIAN_POINT('',(-141.325801416769,-80.4623713234294,50.3693851781676));
#108960=CARTESIAN_POINT('',(-138.167264703269,-87.0351288457751,50.7004210149097));
#108961=CARTESIAN_POINT('Origin',(-132.915660835208,-80.3430028263486,51.8773593069173));
#108962=CARTESIAN_POINT('',(-138.072341704562,-86.9878019844387,50.3693851781676));
#108963=CARTESIAN_POINT('Origin',(-124.559375184829,-97.5764932406739,51.5));
#108964=CARTESIAN_POINT('',(-138.305246194477,-87.2182364691631,51.5));
#108965=CARTESIAN_POINT('',(-138.305246194477,-87.2182364691631,51.5));
#108966=CARTESIAN_POINT('',(-124.559375184829,-97.5764932406739,51.5));
#108967=CARTESIAN_POINT('',(-108.285363528142,-109.839840635991,51.5));
#108968=CARTESIAN_POINT('',(-124.559375184829,-97.5764932406739,51.5));
#108969=CARTESIAN_POINT('Origin',(-110.476903643071,-78.8884223055672,51.5));
#108970=CARTESIAN_POINT('',(-110.476903643071,-102.288422305567,51.5));
#108971=CARTESIAN_POINT('Origin',(-110.476903643071,-78.8884223055672,51.5));
#108972=CARTESIAN_POINT('',(-110.476903643071,-102.288422305567,51.5));
#108973=CARTESIAN_POINT('Origin',(110.476903643071,-102.288422305567,51.5));
#108974=CARTESIAN_POINT('',(110.476903643071,-102.288422305567,51.5));
#108975=CARTESIAN_POINT('',(55.2384518215356,-102.288422305567,51.5));
#108976=CARTESIAN_POINT('',(110.476903643071,-102.288422305567,51.5));
#108977=CARTESIAN_POINT('Origin',(110.476903643071,-78.8884223055672,51.5));
#108978=CARTESIAN_POINT('',(124.559375184829,-97.5764932406739,51.5));
#108979=CARTESIAN_POINT('Origin',(110.476903643071,-78.8884223055672,51.5));
#108980=CARTESIAN_POINT('',(124.559375184829,-97.5764932406739,51.5));
#108981=CARTESIAN_POINT('Origin',(138.305246194477,-87.2182364691631,51.5));
#108982=CARTESIAN_POINT('',(138.305246194477,-87.2182364691631,51.5));
#108983=CARTESIAN_POINT('',(115.158299032966,-104.660712250235,51.5));
#108984=CARTESIAN_POINT('',(138.167264703268,-87.0351288457751,50.7004210149098));
#108985=CARTESIAN_POINT('',(138.305246194477,-87.2182364691631,51.5));
#108986=CARTESIAN_POINT('',(135.208060066677,-85.5597238395043,40.3804480229808));
#108987=CARTESIAN_POINT('Origin',(130.290795363409,-79.034293178495,42.7233655474253));
#108988=CARTESIAN_POINT('',(141.420724415476,-80.5096981847659,50.7004210149101));
#108989=CARTESIAN_POINT('Origin',(132.915660835209,-80.3430028263491,51.8773593069207));
#108990=CARTESIAN_POINT('',(138.461519778884,-79.034293178495,40.3804480229808));
#108991=CARTESIAN_POINT('Origin',(141.65,90.786536997629,51.5));
#108992=CARTESIAN_POINT('',(141.65,-80.5096981847659,51.5));
#108993=CARTESIAN_POINT('',(141.65,-80.5096981847659,51.5));
#108994=CARTESIAN_POINT('',(141.65,90.786536997629,51.5));
#108995=CARTESIAN_POINT('',(141.65,45.3932684988145,51.5));
#108996=CARTESIAN_POINT('',(141.420724415476,90.786536997629,50.7004210149099));
#108997=CARTESIAN_POINT('',(141.65,90.786536997629,51.5));
#108998=CARTESIAN_POINT('',(139.863408122406,89.371970472904,45.2694136808287));
#108999=CARTESIAN_POINT('Origin',(-3.5527136788005E-14,1.26157769443281,
14.5));
#109000=CARTESIAN_POINT('Origin',(131.69268370693,89.371970472904,47.6123312052732));
#109001=CARTESIAN_POINT('',(134.033129230237,98.9196450186995,50.70042101491));
#109002=CARTESIAN_POINT('Origin',(132.919195007106,90.4860548982365,51.8896844290408));
#109003=CARTESIAN_POINT('',(132.475812937167,97.5050784939745,45.2694136808287));
#109004=CARTESIAN_POINT('Origin',(-127.903691435738,85.9302922132462,34.3985448311166));
#109005=CARTESIAN_POINT('',(-134.033129230237,98.9196450186995,50.7004210149101));
#109006=CARTESIAN_POINT('',(-128.686820665975,94.0634002343167,32.0556273066721));
#109007=CARTESIAN_POINT('',(-141.420724415476,90.7865369976291,50.7004210149102));
#109008=CARTESIAN_POINT('Origin',(-132.919195007106,90.4860548982364,51.8896844290406));
#109009=CARTESIAN_POINT('',(-136.074415851214,85.9302922132462,32.0556273066721));
#109010=CARTESIAN_POINT('Origin',(-134.05510432117,99.1478650639133,51.5));
#109011=CARTESIAN_POINT('',(-79.7008692759002,104.381582621927,51.5));
#109012=CARTESIAN_POINT('',(-79.7008692759002,104.381582621927,51.5));
#109013=CARTESIAN_POINT('',(-134.05510432117,99.1478650639133,51.5));
#109014=CARTESIAN_POINT('',(-72.3728707521276,105.087188624974,51.5));
#109015=CARTESIAN_POINT('',(-134.05510432117,99.1478650639133,51.5));
#109016=CARTESIAN_POINT('Origin',(133.25,-80.5096981847659,51.5));
#109017=CARTESIAN_POINT('Origin',(133.25,-80.5096981847659,51.5));
#109018=CARTESIAN_POINT('Origin',(133.25,90.7865369976291,51.5));
#109019=CARTESIAN_POINT('',(134.05510432117,99.1478650639134,51.5));
#109020=CARTESIAN_POINT('Origin',(133.25,90.7865369976291,51.5));
#109021=CARTESIAN_POINT('',(134.05510432117,99.1478650639134,51.5));
#109022=CARTESIAN_POINT('Origin',(79.7008692759001,104.381582621927,51.5));
#109023=CARTESIAN_POINT('',(79.7008692759001,104.381582621927,51.5));
#109024=CARTESIAN_POINT('',(45.1957532294927,107.704047403981,51.5));
#109025=CARTESIAN_POINT('',(79.7008692759001,104.381582621927,51.5));
#109026=CARTESIAN_POINT('Origin',(70.7488759905115,11.4115776944329,51.5));
#109027=CARTESIAN_POINT('',(70.7488759905116,104.811577694433,51.5));
#109028=CARTESIAN_POINT('Origin',(70.7488759905115,11.4115776944329,51.5));
#109029=CARTESIAN_POINT('',(70.7488759905116,104.811577694433,51.5));
#109030=CARTESIAN_POINT('Origin',(-70.7488759905117,104.811577694433,51.5));
#109031=CARTESIAN_POINT('',(-70.7488759905117,104.811577694433,51.5));
#109032=CARTESIAN_POINT('',(-35.3744379952558,104.811577694433,51.5));
#109033=CARTESIAN_POINT('',(-70.7488759905117,104.811577694433,51.5));
#109034=CARTESIAN_POINT('Origin',(-70.7488759905116,11.4115776944329,51.5));
#109035=CARTESIAN_POINT('Origin',(-70.7488759905116,11.4115776944329,51.5));
#109036=CARTESIAN_POINT('Origin',(-133.25,90.7865369976291,51.5));
#109037=CARTESIAN_POINT('',(-141.65,90.7865369976291,51.5));
#109038=CARTESIAN_POINT('Origin',(-133.25,90.7865369976291,51.5));
#109039=CARTESIAN_POINT('',(-141.65,90.7865369976291,51.5));
#109040=CARTESIAN_POINT('Origin',(-141.65,-80.5096981847659,51.5));
#109041=CARTESIAN_POINT('',(-141.65,-80.5096981847659,51.5));
#109042=CARTESIAN_POINT('',(-141.65,-40.2548490923829,51.5));
#109043=CARTESIAN_POINT('',(-141.65,-80.5096981847659,51.5));
#109044=CARTESIAN_POINT('Origin',(-133.25,-80.5096981847659,51.5));
#109045=CARTESIAN_POINT('Origin',(-133.25,-80.5096981847659,51.5));
#109046=CARTESIAN_POINT('Origin',(180.013822089265,131.456678482672,38.8223845012247));
#109047=CARTESIAN_POINT('',(-85.8567014449944,104.85224572839,38.8572839977597));
#109048=CARTESIAN_POINT('',(-85.9512401030624,105.820978731711,37.8227240306251));
#109049=CARTESIAN_POINT('Origin',(-85.9524888453037,105.847035902431,38.8223840566779));
#109050=CARTESIAN_POINT('',(-86.0884411059214,105.833944836397,37.8223845012247));
#109051=CARTESIAN_POINT('Ctrl Pts',(-86.0884411059214,105.833944836397,
37.8223845012247));
#109052=CARTESIAN_POINT('Ctrl Pts',(-85.9978085677674,105.833944836398,
37.8223845012247));
#109053=CARTESIAN_POINT('Ctrl Pts',(-85.9520723119052,105.829622556902,
37.8224976840966));
#109054=CARTESIAN_POINT('Ctrl Pts',(-85.9512401030624,105.820978731711,
37.8227240306251));
#109055=CARTESIAN_POINT('',(-121.089761091927,102.463700661304,37.8223845012247));
#109056=CARTESIAN_POINT('',(-79.898110006157,106.430005926021,37.8223845012247));
#109057=CARTESIAN_POINT('',(-121.358853449768,102.141344916557,37.8669121074459));
#109058=CARTESIAN_POINT('Ctrl Pts',(-121.358852663329,102.141344992835,
37.8669121702792));
#109059=CARTESIAN_POINT('Ctrl Pts',(-121.359731280384,102.153504150849,
37.8631483102794));
#109060=CARTESIAN_POINT('Ctrl Pts',(-121.358129005712,102.165785183196,
37.8596801529183));
#109061=CARTESIAN_POINT('Ctrl Pts',(-121.354967268457,102.177750529918,
37.8565649045131));
#109062=CARTESIAN_POINT('Ctrl Pts',(-121.351447554343,102.191070611994,
37.853096942789));
#109063=CARTESIAN_POINT('Ctrl Pts',(-121.345934114787,102.204226959938,
37.8500061116227));
#109064=CARTESIAN_POINT('Ctrl Pts',(-121.33942079651,102.216745774677,37.8473126096171));
#109065=CARTESIAN_POINT('Ctrl Pts',(-121.337571952491,102.220299314479,
37.8465480430998));
#109066=CARTESIAN_POINT('Ctrl Pts',(-121.335642554155,102.223801490119,
37.8458151601713));
#109067=CARTESIAN_POINT('Ctrl Pts',(-121.3336553459,102.227241464024,37.8451136950786));
#109068=CARTESIAN_POINT('Ctrl Pts',(-121.324372068057,102.243311361801,
37.841836788728));
#109069=CARTESIAN_POINT('Ctrl Pts',(-121.313163434631,102.259186339518,
37.8390106778466));
#109070=CARTESIAN_POINT('Ctrl Pts',(-121.30097108957,102.274479225126,37.8366140201901));
#109071=CARTESIAN_POINT('Ctrl Pts',(-121.286948784785,102.292067433297,
37.8338576460919));
#109072=CARTESIAN_POINT('Ctrl Pts',(-121.271625473081,102.308885891891,
37.8316686766609));
#109073=CARTESIAN_POINT('Ctrl Pts',(-121.256431287392,102.324340805623,
37.8299461384161));
#109074=CARTESIAN_POINT('Ctrl Pts',(-121.239079765022,102.341990075338,
37.8279790266867));
#109075=CARTESIAN_POINT('Ctrl Pts',(-121.220647593121,102.359122582851,
37.8264787204006));
#109076=CARTESIAN_POINT('Ctrl Pts',(-121.201956359812,102.375441209215,
37.8253611417696));
#109077=CARTESIAN_POINT('Ctrl Pts',(-121.188883720027,102.386854448818,
37.8245795078008));
#109078=CARTESIAN_POINT('Ctrl Pts',(-121.175493674383,102.398035667817,
37.8239729607644));
#109079=CARTESIAN_POINT('Ctrl Pts',(-121.161964522465,102.408924989244,
37.8235181899699));
#109080=CARTESIAN_POINT('Ctrl Pts',(-121.156203143976,102.413562198037,
37.823324526192));
#109081=CARTESIAN_POINT('Ctrl Pts',(-121.150401652061,102.418158431971,
37.823157849307));
#109082=CARTESIAN_POINT('Ctrl Pts',(-121.144570947367,102.422710162902,
37.8230165624324));
#109083=CARTESIAN_POINT('Ctrl Pts',(-121.142392800796,102.424410529778,
37.8229637826163));
#109084=CARTESIAN_POINT('Ctrl Pts',(-121.140209862189,102.426105244287,
37.8229145280085));
#109085=CARTESIAN_POINT('Ctrl Pts',(-121.138022651453,102.427794140472,
37.8228687191649));
#109086=CARTESIAN_POINT('Ctrl Pts',(-121.136095245545,102.429282423441,
37.8228283516619));
#109087=CARTESIAN_POINT('Ctrl Pts',(-121.134164259661,102.43076639091,37.8227906544234));
#109088=CARTESIAN_POINT('Ctrl Pts',(-121.132230033887,102.432245935227,
37.8227555743303));
#109089=CARTESIAN_POINT('Ctrl Pts',(-121.118251573539,102.442938457192,
37.8225020539313));
#109090=CARTESIAN_POINT('Ctrl Pts',(-121.104059220418,102.453434235123,
37.8223845067668));
#109091=CARTESIAN_POINT('Ctrl Pts',(-121.089761148189,102.463700414649,
37.8223845012247));
#109092=CARTESIAN_POINT('',(-121.36881726532,101.432205903988,38.8223845012222));
#109093=CARTESIAN_POINT('Ctrl Pts',(-121.368817265064,101.432205901332,
38.8223845012222));
#109094=CARTESIAN_POINT('Ctrl Pts',(-121.365538030877,101.432521655671,
38.7814539450425));
#109095=CARTESIAN_POINT('Ctrl Pts',(-121.362496795539,101.43534253176,38.7405866622743));
#109096=CARTESIAN_POINT('Ctrl Pts',(-121.359714428015,101.44062257527,38.7000955726037));
#109097=CARTESIAN_POINT('Ctrl Pts',(-121.356601436365,101.44653003761,38.6547929937788));
#109098=CARTESIAN_POINT('Ctrl Pts',(-121.353812439293,101.455514907478,
38.6099619827259));
#109099=CARTESIAN_POINT('Ctrl Pts',(-121.351368936967,101.467469202127,
38.5659868744024));
#109100=CARTESIAN_POINT('Ctrl Pts',(-121.348651453873,101.480763887084,
38.5170810018067));
#109101=CARTESIAN_POINT('Ctrl Pts',(-121.34636099524,101.497729937039,38.4692331069997));
#109102=CARTESIAN_POINT('Ctrl Pts',(-121.344520816037,101.518187612088,
38.4229066432291));
#109103=CARTESIAN_POINT('Ctrl Pts',(-121.342200354358,101.543984692556,
38.364489080587));
#109104=CARTESIAN_POINT('Ctrl Pts',(-121.340595056623,101.575334706861,
38.3084872073976));
#109105=CARTESIAN_POINT('Ctrl Pts',(-121.339751625395,101.611842600259,
38.2557599909054));
#109106=CARTESIAN_POINT('Ctrl Pts',(-121.339605630876,101.618161968301,
38.2466331239225));
#109107=CARTESIAN_POINT('Ctrl Pts',(-121.339482482522,101.624635766037,
38.2376043389994));
#109108=CARTESIAN_POINT('Ctrl Pts',(-121.339382449895,101.631261770203,
38.2286781038785));
#109109=CARTESIAN_POINT('Ctrl Pts',(-121.338808729522,101.669264107072,
38.1774831777185));
#109110=CARTESIAN_POINT('Ctrl Pts',(-121.33899864242,101.711858182483,38.1302157765334));
#109111=CARTESIAN_POINT('Ctrl Pts',(-121.339941453438,101.758396500677,
38.0873952356497));
#109112=CARTESIAN_POINT('Ctrl Pts',(-121.340705901865,101.796130620755,
38.0526755574526));
#109113=CARTESIAN_POINT('Ctrl Pts',(-121.341965619438,101.836462376613,
38.0208771083247));
#109114=CARTESIAN_POINT('Ctrl Pts',(-121.343717942358,101.87904474252,37.9922908334403));
#109115=CARTESIAN_POINT('Ctrl Pts',(-121.345243985706,101.916128396177,
37.9673959386974));
#109116=CARTESIAN_POINT('Ctrl Pts',(-121.347143982893,101.954920477386,
37.944937942521));
#109117=CARTESIAN_POINT('Ctrl Pts',(-121.349414210486,101.995155172797,
37.9251243025129));
#109118=CARTESIAN_POINT('Ctrl Pts',(-121.351472167429,102.031627846737,
37.9071632759857));
#109119=CARTESIAN_POINT('Ctrl Pts',(-121.353834615658,102.06928635966,37.8913762719659));
#109120=CARTESIAN_POINT('Ctrl Pts',(-121.356492961741,102.107888680643,
37.8779185047728));
#109121=CARTESIAN_POINT('Ctrl Pts',(-121.357255767694,102.118965522895,
37.8740568311616));
#109122=CARTESIAN_POINT('Ctrl Pts',(-121.35804288494,102.130119763215,37.8703868929337));
#109123=CARTESIAN_POINT('Ctrl Pts',(-121.358853964768,102.141344892362,
37.8669121626428));
#109124=CARTESIAN_POINT('',(-121.371669588497,101.432543244287,38.8572839979272));
#109125=CARTESIAN_POINT('Origin',(-121.460693086829,102.407383710152,38.8230275127155));
#109126=CARTESIAN_POINT('',(-122.755354159247,101.299309573964,38.8572839979272));
#109127=CARTESIAN_POINT('Origin',(-134.284042777837,101.197507568166,38.944136676382));
#109128=CARTESIAN_POINT('',(-79.8023003679768,105.434071188468,38.8071327672462));
#109129=CARTESIAN_POINT('',(-79.8980589584901,106.403298827422,37.8074754422706));
#109130=CARTESIAN_POINT('Origin',(-79.8980589584901,106.42947577573,38.8071327672462));
#109131=CARTESIAN_POINT('',(0.314057792256981,114.119758386108,37.6054128374751));
#109132=CARTESIAN_POINT('',(-79.8022715926126,105.434685945832,38.8420322639487));
#109133=CARTESIAN_POINT('',(-134.18825541196,100.202717738268,38.9790361730845));
#109134=CARTESIAN_POINT('Origin',(-79.8980589584901,106.42947577573,38.8071327672462));
#109135=CARTESIAN_POINT('Origin',(-8.00000000000001,-104.34538566347,38.7956354383492));
#109136=CARTESIAN_POINT('',(102.543398845708,-103.34599483645,38.8305349350517));
#109137=CARTESIAN_POINT('',(102.543398845708,-103.34538566347,38.7956354383492));
#109138=CARTESIAN_POINT('Origin',(102.543398845708,-104.34538566347,38.7956354383492));
#109139=CARTESIAN_POINT('',(61.2077493673498,-103.34599483645,38.8305349350517));
#109140=CARTESIAN_POINT('',(-8.00000000000001,-103.34599483645,38.8305349350517));
#109141=CARTESIAN_POINT('',(61.2077493673498,-103.34538566347,38.7956354383492));
#109142=CARTESIAN_POINT('Origin',(61.2077493673498,-104.34538566347,38.7956354383492));
#109143=CARTESIAN_POINT('',(61.2077493673498,-104.319208715162,37.7959781133736));
#109144=CARTESIAN_POINT('Origin',(61.2077493673498,-104.34538566347,38.7956354383492));
#109145=CARTESIAN_POINT('',(102.543398845708,-104.319208715162,37.7959781133736));
#109146=CARTESIAN_POINT('',(-3.5527136788005E-14,-104.319208715162,37.7959781133736));
#109147=CARTESIAN_POINT('Origin',(102.543398845708,-104.34538566347,38.7956354383492));
#109148=CARTESIAN_POINT('Origin',(7.99999999999994,-104.34538566347,38.7956354383492));
#109149=CARTESIAN_POINT('',(-102.543398845708,-103.34538566347,38.7956354383492));
#109150=CARTESIAN_POINT('',(-102.543398845708,-104.319208715162,37.7959781133736));
#109151=CARTESIAN_POINT('Origin',(-102.543398845708,-104.34538566347,38.7956354383492));
#109152=CARTESIAN_POINT('',(-61.2077493673499,-104.319208715162,37.7959781133736));
#109153=CARTESIAN_POINT('',(-3.5527136788005E-14,-104.319208715162,37.7959781133736));
#109154=CARTESIAN_POINT('',(-61.2077493673499,-103.34538566347,38.7956354383492));
#109155=CARTESIAN_POINT('Origin',(-61.2077493673499,-104.34538566347,38.7956354383492));
#109156=CARTESIAN_POINT('',(-61.2077493673499,-103.34599483645,38.8305349350517));
#109157=CARTESIAN_POINT('Origin',(-61.2077493673499,-104.34538566347,38.7956354383492));
#109158=CARTESIAN_POINT('',(-102.543398845708,-103.34599483645,38.8305349350517));
#109159=CARTESIAN_POINT('',(7.99999999999994,-103.34599483645,38.8305349350517));
#109160=CARTESIAN_POINT('Origin',(-102.543398845708,-104.34538566347,38.7956354383492));
#109161=CARTESIAN_POINT('Origin',(134.284042777837,101.197507568166,38.944136676382));
#109162=CARTESIAN_POINT('',(79.8022715926126,105.434685945832,38.8420322639487));
#109163=CARTESIAN_POINT('',(79.8023003679767,105.434071188468,38.8071327672462));
#109164=CARTESIAN_POINT('Origin',(79.89805895849,106.42947577573,38.8071327672462));
#109165=CARTESIAN_POINT('',(85.856701444779,104.852245723611,38.8572839979265));
#109166=CARTESIAN_POINT('',(134.18825541196,100.202717738268,38.9790361730845));
#109167=CARTESIAN_POINT('',(85.9512404489547,105.820978412294,37.8227244863304));
#109168=CARTESIAN_POINT('Origin',(85.9524893099477,105.847032739672,38.8223845396391));
#109169=CARTESIAN_POINT('',(79.89805895849,106.403298827422,37.8074754422706));
#109170=CARTESIAN_POINT('',(-0.314057792257052,114.119758386108,37.6054128374751));
#109171=CARTESIAN_POINT('Origin',(79.89805895849,106.42947577573,38.8071327672462));
#109172=CARTESIAN_POINT('Origin',(-180.013822089265,131.456678482672,38.8223845012247));
#109173=CARTESIAN_POINT('',(121.371669588497,101.432543244287,38.8572839979272));
#109174=CARTESIAN_POINT('',(122.755354159246,101.299309573964,38.8572839979272));
#109175=CARTESIAN_POINT('',(121.36881726532,101.432205903988,38.8223845012222));
#109176=CARTESIAN_POINT('Origin',(121.460692259509,102.407374783401,38.8230276777368));
#109177=CARTESIAN_POINT('',(121.358853449701,102.141344915633,37.8669121077319));
#109178=CARTESIAN_POINT('Ctrl Pts',(121.368817265064,101.432205901332,38.8223845012222));
#109179=CARTESIAN_POINT('Ctrl Pts',(121.365538030877,101.432521655671,38.7814539450424));
#109180=CARTESIAN_POINT('Ctrl Pts',(121.362496795539,101.43534253176,38.7405866622742));
#109181=CARTESIAN_POINT('Ctrl Pts',(121.359714428015,101.44062257527,38.7000955726035));
#109182=CARTESIAN_POINT('Ctrl Pts',(121.356601436365,101.44653003761,38.6547929937786));
#109183=CARTESIAN_POINT('Ctrl Pts',(121.353812439293,101.455514907478,38.6099619827257));
#109184=CARTESIAN_POINT('Ctrl Pts',(121.351368936967,101.467469202127,38.5659868744023));
#109185=CARTESIAN_POINT('Ctrl Pts',(121.348651453873,101.480763887084,38.5170810018067));
#109186=CARTESIAN_POINT('Ctrl Pts',(121.34636099524,101.497729937039,38.4692331069996));
#109187=CARTESIAN_POINT('Ctrl Pts',(121.344520816037,101.518187612088,38.422906643229));
#109188=CARTESIAN_POINT('Ctrl Pts',(121.342200354358,101.543984692556,38.364489080587));
#109189=CARTESIAN_POINT('Ctrl Pts',(121.340595056623,101.575334706861,38.3084872073978));
#109190=CARTESIAN_POINT('Ctrl Pts',(121.339751625395,101.611842600258,38.2557599909057));
#109191=CARTESIAN_POINT('Ctrl Pts',(121.339605630876,101.618161968301,38.2466331239226));
#109192=CARTESIAN_POINT('Ctrl Pts',(121.339482482522,101.624635766037,38.2376043389995));
#109193=CARTESIAN_POINT('Ctrl Pts',(121.339382449895,101.631261770203,38.2286781038785));
#109194=CARTESIAN_POINT('Ctrl Pts',(121.338808729522,101.669264107073,38.1774831777175));
#109195=CARTESIAN_POINT('Ctrl Pts',(121.33899864242,101.711858182484,38.1302157765321));
#109196=CARTESIAN_POINT('Ctrl Pts',(121.339941453438,101.758396500679,38.0873952356478));
#109197=CARTESIAN_POINT('Ctrl Pts',(121.340705901865,101.796130620757,38.052675557451));
#109198=CARTESIAN_POINT('Ctrl Pts',(121.341965619438,101.836462376614,38.0208771083237));
#109199=CARTESIAN_POINT('Ctrl Pts',(121.343717942358,101.879044742521,37.9922908334395));
#109200=CARTESIAN_POINT('Ctrl Pts',(121.345243985706,101.916128396178,37.9673959386968));
#109201=CARTESIAN_POINT('Ctrl Pts',(121.347143982893,101.954920477387,37.9449379425205));
#109202=CARTESIAN_POINT('Ctrl Pts',(121.349414210486,101.995155172797,37.9251243025128));
#109203=CARTESIAN_POINT('Ctrl Pts',(121.351472167429,102.031627846737,37.9071632759856));
#109204=CARTESIAN_POINT('Ctrl Pts',(121.353834615658,102.069286359661,37.8913762719655));
#109205=CARTESIAN_POINT('Ctrl Pts',(121.356492961742,102.107888680643,37.8779185047726));
#109206=CARTESIAN_POINT('Ctrl Pts',(121.357255767694,102.118965522896,37.8740568311615));
#109207=CARTESIAN_POINT('Ctrl Pts',(121.35804288494,102.130119763215,37.8703868929337));
#109208=CARTESIAN_POINT('Ctrl Pts',(121.358853964768,102.141344892362,37.8669121626428));
#109209=CARTESIAN_POINT('',(121.089761091927,102.463700661304,37.8223845012247));
#109210=CARTESIAN_POINT('Ctrl Pts',(121.358852663261,102.141344991911,37.8669121705654));
#109211=CARTESIAN_POINT('Ctrl Pts',(121.359731280465,102.153504150227,37.8631483104553));
#109212=CARTESIAN_POINT('Ctrl Pts',(121.358129005792,102.165785182893,37.8596801529971));
#109213=CARTESIAN_POINT('Ctrl Pts',(121.354967268457,102.177750529917,37.8565649045131));
#109214=CARTESIAN_POINT('Ctrl Pts',(121.351447554343,102.191070611993,37.8530969427893));
#109215=CARTESIAN_POINT('Ctrl Pts',(121.345934114789,102.204226959935,37.8500061116233));
#109216=CARTESIAN_POINT('Ctrl Pts',(121.339420796512,102.216745774673,37.8473126096178));
#109217=CARTESIAN_POINT('Ctrl Pts',(121.337571952493,102.220299314476,37.8465480431003));
#109218=CARTESIAN_POINT('Ctrl Pts',(121.335642554157,102.223801490118,37.8458151601715));
#109219=CARTESIAN_POINT('Ctrl Pts',(121.333655345901,102.227241464023,37.8451136950786));
#109220=CARTESIAN_POINT('Ctrl Pts',(121.324372068057,102.243311361801,37.841836788728));
#109221=CARTESIAN_POINT('Ctrl Pts',(121.313163434631,102.259186339519,37.8390106778465));
#109222=CARTESIAN_POINT('Ctrl Pts',(121.300971089569,102.274479225127,37.8366140201899));
#109223=CARTESIAN_POINT('Ctrl Pts',(121.286948784784,102.292067433298,37.8338576460917));
#109224=CARTESIAN_POINT('Ctrl Pts',(121.27162547308,102.308885891892,37.8316686766608));
#109225=CARTESIAN_POINT('Ctrl Pts',(121.256431287391,102.324340805623,37.8299461384161));
#109226=CARTESIAN_POINT('Ctrl Pts',(121.239079765022,102.341990075338,37.8279790266867));
#109227=CARTESIAN_POINT('Ctrl Pts',(121.220647593121,102.35912258285,37.8264787204009));
#109228=CARTESIAN_POINT('Ctrl Pts',(121.201956359812,102.375441209214,37.8253611417698));
#109229=CARTESIAN_POINT('Ctrl Pts',(121.188883720028,102.386854448817,37.8245795078009));
#109230=CARTESIAN_POINT('Ctrl Pts',(121.175493674384,102.398035667817,37.8239729607642));
#109231=CARTESIAN_POINT('Ctrl Pts',(121.161964522466,102.408924989244,37.8235181899699));
#109232=CARTESIAN_POINT('Ctrl Pts',(121.156203143975,102.413562198038,37.823324526192));
#109233=CARTESIAN_POINT('Ctrl Pts',(121.150401652058,102.418158431973,37.823157849307));
#109234=CARTESIAN_POINT('Ctrl Pts',(121.144570947367,102.422710162902,37.8230165624325));
#109235=CARTESIAN_POINT('Ctrl Pts',(121.142392800797,102.424410529777,37.8229637826164));
#109236=CARTESIAN_POINT('Ctrl Pts',(121.140209862191,102.426105244285,37.8229145280087));
#109237=CARTESIAN_POINT('Ctrl Pts',(121.138022651453,102.427794140472,37.8228687191648));
#109238=CARTESIAN_POINT('Ctrl Pts',(121.136095245551,102.429282423437,37.8228283516618));
#109239=CARTESIAN_POINT('Ctrl Pts',(121.134164259674,102.430766390901,37.8227906544233));
#109240=CARTESIAN_POINT('Ctrl Pts',(121.132230033887,102.432245935228,37.8227555743301));
#109241=CARTESIAN_POINT('Ctrl Pts',(121.118251573539,102.442938457192,37.8225020539313));
#109242=CARTESIAN_POINT('Ctrl Pts',(121.104059220417,102.453434235123,37.822384506767));
#109243=CARTESIAN_POINT('Ctrl Pts',(121.089761148189,102.463700414649,37.8223845012247));
#109244=CARTESIAN_POINT('',(86.0884411059214,105.833944836397,37.8223845012247));
#109245=CARTESIAN_POINT('',(79.8981100061569,106.430005926021,37.8223845012247));
#109246=CARTESIAN_POINT('Ctrl Pts',(86.0884411059214,105.833944836397,37.8223845012247));
#109247=CARTESIAN_POINT('Ctrl Pts',(85.9978085677673,105.833944836398,37.8223845012247));
#109248=CARTESIAN_POINT('Ctrl Pts',(85.9520723119051,105.829622556902,37.8224976840966));
#109249=CARTESIAN_POINT('Ctrl Pts',(85.9512401030624,105.820978731711,37.8227240306251));
#109250=CARTESIAN_POINT('Origin',(70.7488759905116,106.868541052335,38.7956354383493));
#109251=CARTESIAN_POINT('',(60.1447385478981,105.869150225316,38.8305349350518));
#109252=CARTESIAN_POINT('',(60.1447385478981,105.868541052335,38.7956354383493));
#109253=CARTESIAN_POINT('Origin',(60.1447385478981,106.868541052335,38.7956354383493));
#109254=CARTESIAN_POINT('',(70.7488759905116,105.869150225316,38.8305349350518));
#109255=CARTESIAN_POINT('',(70.7488759905116,105.869150225316,38.8305349350518));
#109256=CARTESIAN_POINT('',(70.7488759905116,106.842364104027,37.7959781133737));
#109257=CARTESIAN_POINT('Origin',(70.7488759905116,106.868541052335,38.7956354383493));
#109258=CARTESIAN_POINT('',(60.1447385478981,106.842364104027,37.7959781133737));
#109259=CARTESIAN_POINT('',(-3.5527136788005E-14,106.842364104027,37.7959781133737));
#109260=CARTESIAN_POINT('Origin',(60.1447385478981,106.868541052335,38.7956354383493));
#109261=CARTESIAN_POINT('Origin',(-70.7488759905117,106.868541052335,38.7956354383493));
#109262=CARTESIAN_POINT('',(-60.1447385478981,105.868541052335,38.7956354383493));
#109263=CARTESIAN_POINT('',(-60.1447385478981,106.842364104027,37.7959781133737));
#109264=CARTESIAN_POINT('Origin',(-60.1447385478981,106.868541052335,38.7956354383493));
#109265=CARTESIAN_POINT('',(-70.7488759905116,106.842364104027,37.7959781133737));
#109266=CARTESIAN_POINT('',(-3.5527136788005E-14,106.842364104027,37.7959781133737));
#109267=CARTESIAN_POINT('',(-70.7488759905116,105.869150225316,38.8305349350518));
#109268=CARTESIAN_POINT('Origin',(-70.7488759905116,106.868541052335,38.7956354383493));
#109269=CARTESIAN_POINT('',(-60.1447385478981,105.869150225316,38.8305349350518));
#109270=CARTESIAN_POINT('',(-70.7488759905117,105.869150225316,38.8305349350518));
#109271=CARTESIAN_POINT('Origin',(-60.1447385478981,106.868541052335,38.7956354383493));
#109272=CARTESIAN_POINT('Origin',(103.306356567713,-90.1660302645452,36.1659065492544));
#109273=CARTESIAN_POINT('',(103.93551481667,-115.486804480418,35.3836699227912));
#109274=CARTESIAN_POINT('',(101.94198103793,-115.434486464548,37.5049143220086));
#109275=CARTESIAN_POINT('Origin',(101.94198103793,-115.382132567932,35.5055996720575));
#109276=CARTESIAN_POINT('',(104.5471814717,-104.182109686283,35.6796937740339));
#109277=CARTESIAN_POINT('',(104.597697215901,-103.248488299861,35.7041415104341));
#109278=CARTESIAN_POINT('Origin',(102.544820519075,-104.240715851715,35.7973574293975));
#109279=CARTESIAN_POINT('',(101.948182772841,-115.319867301001,37.5079157304355));
#109280=CARTESIAN_POINT('Origin',(59.9671195492125,-81.3377947966707,36.3970820308104));
#109281=CARTESIAN_POINT('',(59.2039667413578,-104.182109686283,35.6796937740339));
#109282=CARTESIAN_POINT('Origin',(61.2063277173214,-104.240715824058,35.7973573936165));
#109283=CARTESIAN_POINT('',(59.8156333963871,-115.486804480418,35.3836699227912));
#109284=CARTESIAN_POINT('',(59.8094316614756,-115.372185316871,35.3866713312182));
#109285=CARTESIAN_POINT('',(61.8091671751279,-115.434486464548,37.5049143220086));
#109286=CARTESIAN_POINT('Origin',(61.8091671751279,-115.382132567932,35.5055996720575));
#109287=CARTESIAN_POINT('',(61.1469847758971,-103.196170283991,37.8253859096515));
#109288=CARTESIAN_POINT('Origin',(-59.9671195492126,-81.3377947966707,36.3970820308104));
#109289=CARTESIAN_POINT('',(-59.2039667413579,-104.182109686283,35.6796937740339));
#109290=CARTESIAN_POINT('Origin',(-61.2063277173221,-104.240715824058,35.7973573936159));
#109291=CARTESIAN_POINT('',(-61.8091671751279,-115.434486464548,37.5049143220086));
#109292=CARTESIAN_POINT('',(-61.1469847758972,-103.196170283991,37.8253859096515));
#109293=CARTESIAN_POINT('',(-59.8156333963872,-115.486804480418,35.3836699227912));
#109294=CARTESIAN_POINT('Origin',(-61.8091671751279,-115.382132567932,35.5055996720575));
#109295=CARTESIAN_POINT('',(-59.8094316614756,-115.372185316871,35.3866713312182));
#109296=CARTESIAN_POINT('Origin',(-103.306356567713,-90.1660302645452,36.1659065492544));
#109297=CARTESIAN_POINT('',(-103.93551481667,-115.486804480418,35.3836699227912));
#109298=CARTESIAN_POINT('',(-101.94198103793,-115.434486464548,37.5049143220086));
#109299=CARTESIAN_POINT('Origin',(-101.94198103793,-115.382132567932,35.5055996720575));
#109300=CARTESIAN_POINT('',(-101.948182772841,-115.319867301001,37.5079157304355));
#109301=CARTESIAN_POINT('',(-104.5471814717,-104.182109686283,35.6796937740339));
#109302=CARTESIAN_POINT('Origin',(-102.544820519074,-104.240715851715,35.7973574293967));
#109303=CARTESIAN_POINT('',(-104.597697215901,-103.248488299861,35.7041415104341));
#109304=CARTESIAN_POINT('Ctrl Pts',(101.354915831157,-107.305863943049,
16.3404399209955));
#109305=CARTESIAN_POINT('Ctrl Pts',(103.200316610977,-107.305942752127,
16.3403362493004));
#109306=CARTESIAN_POINT('Ctrl Pts',(103.348590495767,-106.107721692053,
17.7359670032321));
#109307=CARTESIAN_POINT('Ctrl Pts',(101.354915336877,-107.039988314336,
16.1121718825759));
#109308=CARTESIAN_POINT('Ctrl Pts',(103.200315276799,-107.053256700336,
16.1233933605461));
#109309=CARTESIAN_POINT('Ctrl Pts',(103.348590001817,-106.019096818261,
17.6598779454442));
#109310=CARTESIAN_POINT('Ctrl Pts',(101.356580756671,-106.733849582223,
15.9310578038651));
#109311=CARTESIAN_POINT('Ctrl Pts',(103.204817493403,-106.763864754801,
15.9485723046176));
#109312=CARTESIAN_POINT('Ctrl Pts',(103.350255529512,-105.917050999996,
17.5995067457575));
#109313=CARTESIAN_POINT('Ctrl Pts',(101.36304262518,-106.077772640949,15.6848163084799));
#109314=CARTESIAN_POINT('Ctrl Pts',(103.222382785563,-106.142949440986,
15.702730823663));
#109315=CARTESIAN_POINT('Ctrl Pts',(103.356717820872,-105.698359575751,
17.5174262562525));
#109316=CARTESIAN_POINT('Ctrl Pts',(101.367836766538,-105.728068587628,
15.6197767165544));
#109317=CARTESIAN_POINT('Ctrl Pts',(103.235490945172,-105.810592120889,
15.6317316014603));
#109318=CARTESIAN_POINT('Ctrl Pts',(103.361512266944,-105.581792212592,
17.4957462424987));
#109319=CARTESIAN_POINT('Ctrl Pts',(101.373907207306,-105.377659078648,
15.6167379862318));
#109320=CARTESIAN_POINT('Ctrl Pts',(103.252223379116,-105.475278617037,
15.6174509728261));
#109321=CARTESIAN_POINT('Ctrl Pts',(103.367583122727,-105.46498919858,17.4947330460325));
#109322=CARTESIAN_POINT('',(101.355056716916,-107.305745700647,16.3403384025987));
#109323=CARTESIAN_POINT('',(101.374046644176,-105.377822302929,15.6167394011322));
#109324=CARTESIAN_POINT('Ctrl Pts',(101.355056716916,-107.305745700647,
16.3403384025987));
#109325=CARTESIAN_POINT('Ctrl Pts',(101.355056716916,-107.248547706653,
16.2912361657961));
#109326=CARTESIAN_POINT('Ctrl Pts',(101.355142336091,-107.189104267258,
16.2439564619318));
#109327=CARTESIAN_POINT('Ctrl Pts',(101.355480922853,-107.065303311686,
16.1530213228038));
#109328=CARTESIAN_POINT('Ctrl Pts',(101.35573608574,-107.000891480021,16.1094225367275));
#109329=CARTESIAN_POINT('Ctrl Pts',(101.356403611808,-106.869521151445,
16.0278188791109));
#109330=CARTESIAN_POINT('Ctrl Pts',(101.356813112328,-106.802628402357,
15.9897289218033));
#109331=CARTESIAN_POINT('Ctrl Pts',(101.357783083473,-106.665853314326,
15.9187031782241));
#109332=CARTESIAN_POINT('Ctrl Pts',(101.358343416586,-106.595974182001,
15.885763045505));
#109333=CARTESIAN_POINT('Ctrl Pts',(101.359608998818,-106.45378789826,15.8253457580065));
#109334=CARTESIAN_POINT('Ctrl Pts',(101.360314199464,-106.381482046183,
15.7978670133274));
#109335=CARTESIAN_POINT('Ctrl Pts',(101.361889471451,-106.232616714765,
15.7477828744372));
#109336=CARTESIAN_POINT('Ctrl Pts',(101.362764257798,-106.155996286869,
15.7253710873833));
#109337=CARTESIAN_POINT('Ctrl Pts',(101.364626934718,-106.003904949011,
15.6873744527733));
#109338=CARTESIAN_POINT('Ctrl Pts',(101.365610581831,-105.928470427496,
15.6716026726678));
#109339=CARTESIAN_POINT('Ctrl Pts',(101.367754406389,-105.773608258536,
15.6453629417198));
#109340=CARTESIAN_POINT('Ctrl Pts',(101.368920707677,-105.694160192931,
15.6351795064244));
#109341=CARTESIAN_POINT('Ctrl Pts',(101.371385937764,-105.53557014164,15.6212108121604));
#109342=CARTESIAN_POINT('Ctrl Pts',(101.372684866562,-105.456428790751,
15.617425389559));
#109343=CARTESIAN_POINT('Ctrl Pts',(101.374046644176,-105.377822302929,
15.6167394011322));
#109344=CARTESIAN_POINT('',(103.367580422917,-105.465041144418,17.4947334979943));
#109345=CARTESIAN_POINT('Origin',(101.374046644176,-105.360369231932,17.6166632472606));
#109346=CARTESIAN_POINT('',(103.348590495657,-106.107682276991,17.7359331651498));
#109347=CARTESIAN_POINT('Ctrl Pts',(103.367580422917,-105.465041144418,
17.4947334979943));
#109348=CARTESIAN_POINT('Ctrl Pts',(103.365714501581,-105.500943610255,
17.495046814067));
#109349=CARTESIAN_POINT('Ctrl Pts',(103.363951022547,-105.537178003578,
17.4973199937081));
#109350=CARTESIAN_POINT('Ctrl Pts',(103.362310161231,-105.573419480531,
17.5016040363456));
#109351=CARTESIAN_POINT('Ctrl Pts',(103.36065084138,-105.61006864858,17.5059362714461));
#109352=CARTESIAN_POINT('Ctrl Pts',(103.359116960825,-105.646724213325,
17.5123249122086));
#109353=CARTESIAN_POINT('Ctrl Pts',(103.357726815384,-105.683038507036,
17.5207706334907));
#109354=CARTESIAN_POINT('Ctrl Pts',(103.356329992815,-105.719527225056,
17.5292569211436));
#109355=CARTESIAN_POINT('Ctrl Pts',(103.355078334758,-105.755670437832,
17.539820024862));
#109356=CARTESIAN_POINT('Ctrl Pts',(103.353987125011,-105.791117291209,
17.5524086380136));
#109357=CARTESIAN_POINT('Ctrl Pts',(103.353816370094,-105.796664093321,
17.5543785320764));
#109358=CARTESIAN_POINT('Ctrl Pts',(103.35364953674,-105.802193864381,17.5563979226435));
#109359=CARTESIAN_POINT('Ctrl Pts',(103.353486675189,-105.807705287888,
17.5584665009653));
#109360=CARTESIAN_POINT('Ctrl Pts',(103.352445678814,-105.842933810885,
17.5716886674133));
#109361=CARTESIAN_POINT('Ctrl Pts',(103.351567529877,-105.877402653355,
17.586921209967));
#109362=CARTESIAN_POINT('Ctrl Pts',(103.350856764514,-105.910809572928,
17.6039788305476));
#109363=CARTESIAN_POINT('Ctrl Pts',(103.35014919645,-105.944066215152,17.6209597193));
#109364=CARTESIAN_POINT('Ctrl Pts',(103.349607515557,-105.976269698713,
17.6397487438806));
#109365=CARTESIAN_POINT('Ctrl Pts',(103.349232077781,-106.007152410089,
17.6601219882226));
#109366=CARTESIAN_POINT('Ctrl Pts',(103.348862754926,-106.037532121085,
17.6801634045221));
#109367=CARTESIAN_POINT('Ctrl Pts',(103.348654297029,-106.066633167158,
17.7017372558945));
#109368=CARTESIAN_POINT('Ctrl Pts',(103.34860306679,-106.094240218474,17.7245992207778));
#109369=CARTESIAN_POINT('Ctrl Pts',(103.348594677328,-106.098761148014,
17.7283430951666));
#109370=CARTESIAN_POINT('Ctrl Pts',(103.348590495657,-106.103242110021,
17.7321214557742));
#109371=CARTESIAN_POINT('Ctrl Pts',(103.348590495657,-106.107682276991,
17.7359331651498));
#109372=CARTESIAN_POINT('Origin',(101.355056716916,-106.003010364505,17.8578629144161));
#109373=CARTESIAN_POINT('Ctrl Pts',(95.5389373955292,-110.999587839693,
37.6210462295663));
#109374=CARTESIAN_POINT('Ctrl Pts',(94.6099971819385,-112.859612988043,
37.5723397569149));
#109375=CARTESIAN_POINT('Ctrl Pts',(94.6462616816412,-112.732602588556,
35.4968761851039));
#109376=CARTESIAN_POINT('Ctrl Pts',(94.5027452660872,-110.482443338427,
37.6345881349164));
#109377=CARTESIAN_POINT('Ctrl Pts',(93.8614540860865,-112.486029198598,
37.5821223927265));
#109378=CARTESIAN_POINT('Ctrl Pts',(93.8863864872486,-112.353362783122,
35.5068066079788));
#109379=CARTESIAN_POINT('Ctrl Pts',(93.348993329513,-110.210574703314,37.6417072656726));
#109380=CARTESIAN_POINT('Ctrl Pts',(93.0289987479475,-112.286584137929,
37.5873450454671));
#109381=CARTESIAN_POINT('Ctrl Pts',(93.0402534477992,-112.154165401215,
35.5148504106005));
#109382=CARTESIAN_POINT('Ctrl Pts',(92.1906651115948,-110.210605559645,
37.6417064576711));
#109383=CARTESIAN_POINT('Ctrl Pts',(92.1907195925586,-112.28103379919,37.5874903861757));
#109384=CARTESIAN_POINT('Ctrl Pts',(92.1907176763568,-112.154516701164,
35.5202202287091));
#109385=CARTESIAN_POINT('',(95.538761006645,-110.99949981017,37.6210485347005));
#109386=CARTESIAN_POINT('',(92.190862290144,-110.210605557018,37.6417064577399));
#109387=CARTESIAN_POINT('Origin',(92.5346738752427,-116.237435941966,37.4838883499689));
#109388=CARTESIAN_POINT('',(92.190862290144,-112.154521257246,35.520294728719));
#109389=CARTESIAN_POINT('Origin',(92.190862290144,-110.158251660403,35.6423918077888));
#109390=CARTESIAN_POINT('',(94.6461310102228,-112.732542655727,35.4969534274455));
#109391=CARTESIAN_POINT('Ctrl Pts',(92.190862290144,-112.154521257246,35.520294728719));
#109392=CARTESIAN_POINT('Ctrl Pts',(92.3108458502368,-112.154474870355,
35.519536309753));
#109393=CARTESIAN_POINT('Ctrl Pts',(92.4312877516331,-112.158361443286,
35.5187323144059));
#109394=CARTESIAN_POINT('Ctrl Pts',(92.6721622521858,-112.174120772172,
35.5170220669214));
#109395=CARTESIAN_POINT('Ctrl Pts',(92.7925942486423,-112.185984328329,
35.5161159231063));
#109396=CARTESIAN_POINT('Ctrl Pts',(93.0327080931022,-112.217702805509,
35.5141953680153));
#109397=CARTESIAN_POINT('Ctrl Pts',(93.1523899556461,-112.237552040694,
35.5131810266478));
#109398=CARTESIAN_POINT('Ctrl Pts',(93.3908869931002,-112.285281097432,
35.5110387639453));
#109399=CARTESIAN_POINT('Ctrl Pts',(93.5096945063686,-112.313200042913,
35.5099103003878));
#109400=CARTESIAN_POINT('Ctrl Pts',(93.7445138934333,-112.37669862673,35.5075566280173));
#109401=CARTESIAN_POINT('Ctrl Pts',(93.8605357105629,-112.412242132864,
35.5063318931635));
#109402=CARTESIAN_POINT('Ctrl Pts',(94.0904015289757,-112.491056557186,
35.503786099842));
#109403=CARTESIAN_POINT('Ctrl Pts',(94.2042243217432,-112.53437935563,35.5024644319926));
#109404=CARTESIAN_POINT('Ctrl Pts',(94.4281398741507,-112.628199186407,
35.4997531037971));
#109405=CARTESIAN_POINT('Ctrl Pts',(94.5382322469381,-112.678695952201,
35.4983634530008));
#109406=CARTESIAN_POINT('Ctrl Pts',(94.6461310102228,-112.732542655727,
35.4969534274455));
#109407=CARTESIAN_POINT('Origin',(95.538761006645,-110.947145913554,35.6217338847494));
#109408=CARTESIAN_POINT('Ctrl Pts',(-94.6462616816412,-112.732602588556,
35.4968761851039));
#109409=CARTESIAN_POINT('Ctrl Pts',(-94.6099971819386,-112.859612988043,
37.5723397569149));
#109410=CARTESIAN_POINT('Ctrl Pts',(-95.5389373955293,-110.999587839693,
37.6210462295663));
#109411=CARTESIAN_POINT('Ctrl Pts',(-93.8863864872486,-112.353362783122,
35.5068066079788));
#109412=CARTESIAN_POINT('Ctrl Pts',(-93.8614540860865,-112.486029198598,
37.5821223927265));
#109413=CARTESIAN_POINT('Ctrl Pts',(-94.5027452660872,-110.482443338427,
37.6345881349164));
#109414=CARTESIAN_POINT('Ctrl Pts',(-93.0402534477993,-112.154165401215,
35.5148504106005));
#109415=CARTESIAN_POINT('Ctrl Pts',(-93.0289987479476,-112.286584137929,
37.5873450454641));
#109416=CARTESIAN_POINT('Ctrl Pts',(-93.3489933295131,-110.210574703314,
37.6417072656726));
#109417=CARTESIAN_POINT('Ctrl Pts',(-92.1907176763569,-112.154516701164,
35.5202202287091));
#109418=CARTESIAN_POINT('Ctrl Pts',(-92.1907195925587,-112.28103379919,
37.5874903861757));
#109419=CARTESIAN_POINT('Ctrl Pts',(-92.1906651115949,-110.210605559645,
37.6417064576711));
#109420=CARTESIAN_POINT('',(-92.190862290144,-112.154521257246,35.520294728719));
#109421=CARTESIAN_POINT('',(-94.6461310102229,-112.732542655727,35.4969534274455));
#109422=CARTESIAN_POINT('Ctrl Pts',(-92.190862290144,-112.154521257246,
35.520294728719));
#109423=CARTESIAN_POINT('Ctrl Pts',(-92.3108458502369,-112.154474870355,
35.519536309753));
#109424=CARTESIAN_POINT('Ctrl Pts',(-92.4312877516331,-112.158361443286,
35.5187323144059));
#109425=CARTESIAN_POINT('Ctrl Pts',(-92.6721622521858,-112.174120772172,
35.5170220669214));
#109426=CARTESIAN_POINT('Ctrl Pts',(-92.7925942486424,-112.185984328329,
35.5161159231063));
#109427=CARTESIAN_POINT('Ctrl Pts',(-93.0327080931023,-112.217702805509,
35.5141953680153));
#109428=CARTESIAN_POINT('Ctrl Pts',(-93.1523899556462,-112.237552040694,
35.5131810266478));
#109429=CARTESIAN_POINT('Ctrl Pts',(-93.3908869931003,-112.285281097432,
35.5110387639453));
#109430=CARTESIAN_POINT('Ctrl Pts',(-93.5096945063687,-112.313200042913,
35.5099103003878));
#109431=CARTESIAN_POINT('Ctrl Pts',(-93.7445138934334,-112.37669862673,
35.5075566280173));
#109432=CARTESIAN_POINT('Ctrl Pts',(-93.860535710563,-112.412242132864,
35.5063318931635));
#109433=CARTESIAN_POINT('Ctrl Pts',(-94.0904015289758,-112.491056557186,
35.503786099842));
#109434=CARTESIAN_POINT('Ctrl Pts',(-94.2042243217433,-112.53437935563,
35.5024644319926));
#109435=CARTESIAN_POINT('Ctrl Pts',(-94.4281398741508,-112.628199186407,
35.4997531037971));
#109436=CARTESIAN_POINT('Ctrl Pts',(-94.5382322469382,-112.678695952201,
35.4983634530008));
#109437=CARTESIAN_POINT('Ctrl Pts',(-94.6461310102229,-112.732542655727,
35.4969534274455));
#109438=CARTESIAN_POINT('',(-92.190862290144,-110.210605557018,37.6417064577399));
#109439=CARTESIAN_POINT('Origin',(-92.190862290144,-110.158251660403,35.6423918077888));
#109440=CARTESIAN_POINT('',(-95.5387610066451,-110.99949981017,37.6210485347005));
#109441=CARTESIAN_POINT('Origin',(-92.5346738752428,-116.237435941966,37.4838883499689));
#109442=CARTESIAN_POINT('Origin',(-95.5387610066451,-110.947145913554,35.6217338847494));
#109443=CARTESIAN_POINT('Ctrl Pts',(-103.348590495767,-106.107721692053,
17.7359670032321));
#109444=CARTESIAN_POINT('Ctrl Pts',(-103.200316610977,-107.305942752127,
16.3403362493004));
#109445=CARTESIAN_POINT('Ctrl Pts',(-101.354915831157,-107.305863943049,
16.3404399209955));
#109446=CARTESIAN_POINT('Ctrl Pts',(-103.348590001818,-106.019096818261,
17.6598779454442));
#109447=CARTESIAN_POINT('Ctrl Pts',(-103.200315276799,-107.053256700336,
16.1233933605461));
#109448=CARTESIAN_POINT('Ctrl Pts',(-101.354915336877,-107.039988314336,
16.1121718825759));
#109449=CARTESIAN_POINT('Ctrl Pts',(-103.350255529512,-105.917050999996,
17.5995067457575));
#109450=CARTESIAN_POINT('Ctrl Pts',(-103.204817493403,-106.763864754801,
15.9485723046176));
#109451=CARTESIAN_POINT('Ctrl Pts',(-101.356580756671,-106.733849582223,
15.9310578038652));
#109452=CARTESIAN_POINT('Ctrl Pts',(-103.356717820872,-105.698359575751,
17.5174262562525));
#109453=CARTESIAN_POINT('Ctrl Pts',(-103.222382785563,-106.142949440986,
15.702730823663));
#109454=CARTESIAN_POINT('Ctrl Pts',(-101.36304262518,-106.077772640949,
15.6848163084799));
#109455=CARTESIAN_POINT('Ctrl Pts',(-103.361512266944,-105.581792212592,
17.4957462424987));
#109456=CARTESIAN_POINT('Ctrl Pts',(-103.235490945172,-105.810592120889,
15.6317316014604));
#109457=CARTESIAN_POINT('Ctrl Pts',(-101.367836766539,-105.728068587628,
15.6197767165544));
#109458=CARTESIAN_POINT('Ctrl Pts',(-103.367583122727,-105.46498919858,
17.4947330460325));
#109459=CARTESIAN_POINT('Ctrl Pts',(-103.252223379116,-105.475278617037,
15.6174509728261));
#109460=CARTESIAN_POINT('Ctrl Pts',(-101.373907207306,-105.377659078648,
15.6167379862318));
#109461=CARTESIAN_POINT('',(-103.367580422917,-105.465041144418,17.4947334979943));
#109462=CARTESIAN_POINT('',(-103.348590495657,-106.107682276991,17.7359331651498));
#109463=CARTESIAN_POINT('Ctrl Pts',(-103.367580422917,-105.465041144418,
17.4947334979943));
#109464=CARTESIAN_POINT('Ctrl Pts',(-103.365714501581,-105.500943610255,
17.495046814067));
#109465=CARTESIAN_POINT('Ctrl Pts',(-103.363951022546,-105.537178003578,
17.4973199937081));
#109466=CARTESIAN_POINT('Ctrl Pts',(-103.362310161231,-105.573419480531,
17.5016040363456));
#109467=CARTESIAN_POINT('Ctrl Pts',(-103.36065084138,-105.61006864858,17.5059362714461));
#109468=CARTESIAN_POINT('Ctrl Pts',(-103.359116960825,-105.646724213325,
17.5123249122086));
#109469=CARTESIAN_POINT('Ctrl Pts',(-103.357726815384,-105.683038507036,
17.5207706334907));
#109470=CARTESIAN_POINT('Ctrl Pts',(-103.356329992815,-105.719527225056,
17.5292569211436));
#109471=CARTESIAN_POINT('Ctrl Pts',(-103.355078334758,-105.755670437832,
17.539820024862));
#109472=CARTESIAN_POINT('Ctrl Pts',(-103.353987125011,-105.791117291209,
17.5524086380136));
#109473=CARTESIAN_POINT('Ctrl Pts',(-103.353816370094,-105.796664093321,
17.5543785320764));
#109474=CARTESIAN_POINT('Ctrl Pts',(-103.35364953674,-105.802193864381,
17.5563979226435));
#109475=CARTESIAN_POINT('Ctrl Pts',(-103.353486675189,-105.807705287888,
17.5584665009653));
#109476=CARTESIAN_POINT('Ctrl Pts',(-103.352445678814,-105.842933810885,
17.5716886674133));
#109477=CARTESIAN_POINT('Ctrl Pts',(-103.351567529878,-105.877402653355,
17.586921209967));
#109478=CARTESIAN_POINT('Ctrl Pts',(-103.350856764514,-105.910809572928,
17.6039788305476));
#109479=CARTESIAN_POINT('Ctrl Pts',(-103.35014919645,-105.944066215152,
17.6209597192999));
#109480=CARTESIAN_POINT('Ctrl Pts',(-103.349607515557,-105.976269698713,
17.6397487438805));
#109481=CARTESIAN_POINT('Ctrl Pts',(-103.349232077781,-106.007152410089,
17.6601219882224));
#109482=CARTESIAN_POINT('Ctrl Pts',(-103.348862754927,-106.037532121084,
17.6801634045218));
#109483=CARTESIAN_POINT('Ctrl Pts',(-103.348654297029,-106.066633167157,
17.7017372558942));
#109484=CARTESIAN_POINT('Ctrl Pts',(-103.34860306679,-106.094240218474,
17.7245992207773));
#109485=CARTESIAN_POINT('Ctrl Pts',(-103.348594677328,-106.098761148014,
17.7283430951663));
#109486=CARTESIAN_POINT('Ctrl Pts',(-103.348590495657,-106.103242110021,
17.7321214557741));
#109487=CARTESIAN_POINT('Ctrl Pts',(-103.348590495657,-106.107682276991,
17.7359331651498));
#109488=CARTESIAN_POINT('',(-101.374046644176,-105.377822302929,15.6167394011322));
#109489=CARTESIAN_POINT('Origin',(-101.374046644176,-105.360369231932,17.6166632472606));
#109490=CARTESIAN_POINT('',(-101.355056716916,-107.305745700647,16.3403384025987));
#109491=CARTESIAN_POINT('Ctrl Pts',(-101.355056716916,-107.305745700647,
16.3403384025987));
#109492=CARTESIAN_POINT('Ctrl Pts',(-101.355056716916,-107.248547706653,
16.2912361657961));
#109493=CARTESIAN_POINT('Ctrl Pts',(-101.355142336091,-107.189104267258,
16.2439564619318));
#109494=CARTESIAN_POINT('Ctrl Pts',(-101.355480922853,-107.065303311686,
16.1530213228038));
#109495=CARTESIAN_POINT('Ctrl Pts',(-101.35573608574,-107.000891480021,
16.1094225367275));
#109496=CARTESIAN_POINT('Ctrl Pts',(-101.356403611808,-106.869521151445,
16.0278188791109));
#109497=CARTESIAN_POINT('Ctrl Pts',(-101.356813112328,-106.802628402357,
15.9897289218033));
#109498=CARTESIAN_POINT('Ctrl Pts',(-101.357783083473,-106.665853314326,
15.9187031782241));
#109499=CARTESIAN_POINT('Ctrl Pts',(-101.358343416586,-106.595974182001,
15.885763045505));
#109500=CARTESIAN_POINT('Ctrl Pts',(-101.359608998818,-106.45378789826,
15.8253457580065));
#109501=CARTESIAN_POINT('Ctrl Pts',(-101.360314199464,-106.381482046183,
15.7978670133274));
#109502=CARTESIAN_POINT('Ctrl Pts',(-101.361889471451,-106.232616714765,
15.7477828744372));
#109503=CARTESIAN_POINT('Ctrl Pts',(-101.362764257798,-106.155996286869,
15.7253710873833));
#109504=CARTESIAN_POINT('Ctrl Pts',(-101.364626934718,-106.003904949011,
15.6873744527733));
#109505=CARTESIAN_POINT('Ctrl Pts',(-101.365610581831,-105.928470427496,
15.6716026726678));
#109506=CARTESIAN_POINT('Ctrl Pts',(-101.367754406389,-105.773608258536,
15.6453629417198));
#109507=CARTESIAN_POINT('Ctrl Pts',(-101.368920707677,-105.694160192931,
15.6351795064244));
#109508=CARTESIAN_POINT('Ctrl Pts',(-101.371385937764,-105.53557014164,
15.6212108121604));
#109509=CARTESIAN_POINT('Ctrl Pts',(-101.372684866562,-105.456428790751,
15.617425389559));
#109510=CARTESIAN_POINT('Ctrl Pts',(-101.374046644176,-105.377822302929,
15.6167394011322));
#109511=CARTESIAN_POINT('Origin',(-101.355056716916,-106.003010364505,17.8578629144161));
#109512=CARTESIAN_POINT('Origin',(99.3346031198755,-115.382132567932,35.5055996720575));
#109513=CARTESIAN_POINT('',(97.4293365903052,-115.986309745534,35.435390061861));
#109514=CARTESIAN_POINT('',(99.3346031198755,-117.378402164776,35.3835025929877));
#109515=CARTESIAN_POINT('Origin',(99.3346031198755,-115.382132567932,35.5055996720575));
#109516=CARTESIAN_POINT('',(99.3346031198755,-115.434486464548,37.5049143220086));
#109517=CARTESIAN_POINT('Origin',(99.3346031198755,-115.382132567932,35.5055996720575));
#109518=CARTESIAN_POINT('Origin',(99.3346031198755,-115.382132567932,35.5055996720575));
#109519=CARTESIAN_POINT('Origin',(-99.3346031198756,-115.382132567932,35.5055996720575));
#109520=CARTESIAN_POINT('',(-97.4293365903052,-115.986309745534,35.435390061861));
#109521=CARTESIAN_POINT('',(-99.3346031198756,-115.434486464548,37.5049143220086));
#109522=CARTESIAN_POINT('Origin',(-99.3346031198756,-115.382132567932,35.5055996720575));
#109523=CARTESIAN_POINT('',(-99.3346031198756,-117.378402164776,35.3835025929877));
#109524=CARTESIAN_POINT('Origin',(-99.3346031198756,-115.382132567932,35.5055996720575));
#109525=CARTESIAN_POINT('Origin',(-99.3346031198756,-115.382132567932,35.5055996720575));
#109526=CARTESIAN_POINT('Ctrl Pts',(92.5255579287755,-110.863472810939,
20.6076969285732));
#109527=CARTESIAN_POINT('Ctrl Pts',(92.5116593939467,-111.273448202464,
21.1077433379219));
#109528=CARTESIAN_POINT('Ctrl Pts',(92.5003926411395,-111.312926951189,
21.7532151739532));
#109529=CARTESIAN_POINT('Ctrl Pts',(93.2898366779864,-110.873888096391,
20.6204004376137));
#109530=CARTESIAN_POINT('Ctrl Pts',(93.1633802923332,-111.2823295945,21.1185759593031));
#109531=CARTESIAN_POINT('Ctrl Pts',(93.0608637238968,-111.320564827188,
21.7625310805847));
#109532=CARTESIAN_POINT('Ctrl Pts',(94.0495810719032,-111.011786462303,
20.7885948808776));
#109533=CARTESIAN_POINT('Ctrl Pts',(93.8149205710198,-111.416956701317,
21.2827804524454));
#109534=CARTESIAN_POINT('Ctrl Pts',(93.6172522536282,-111.424344085081,
21.9292627480766));
#109535=CARTESIAN_POINT('Ctrl Pts',(95.4902548787416,-111.529839567995,
21.4204635264304));
#109536=CARTESIAN_POINT('Ctrl Pts',(95.0274034126407,-111.917428218164,
21.8932048587942));
#109537=CARTESIAN_POINT('Ctrl Pts',(94.6707867686965,-111.814620181519,
22.5621890288367));
#109538=CARTESIAN_POINT('Ctrl Pts',(96.1709245468437,-111.909918487295,
21.8840452505876));
#109539=CARTESIAN_POINT('Ctrl Pts',(95.5948692677454,-112.289714132135,
22.3472814652768));
#109540=CARTESIAN_POINT('Ctrl Pts',(95.1677427036863,-112.101059914445,
23.0282912358385));
#109541=CARTESIAN_POINT('Ctrl Pts',(97.3901734035973,-112.877138751585,
23.0637624487535));
#109542=CARTESIAN_POINT('Ctrl Pts',(96.575450374169,-113.222469831637,23.4849622821792));
#109543=CARTESIAN_POINT('Ctrl Pts',(96.0562138577924,-112.830133736731,
24.2168003481062));
#109544=CARTESIAN_POINT('Ctrl Pts',(97.9285757756052,-113.464139829011,
23.7797268386127));
#109545=CARTESIAN_POINT('Ctrl Pts',(96.9904511661724,-113.794328202302,
24.1824571338493));
#109546=CARTESIAN_POINT('Ctrl Pts',(96.4476002299692,-113.272662094829,
24.9390348941959));
#109547=CARTESIAN_POINT('Ctrl Pts',(98.8132970838102,-114.790803875376,
25.3978571130389));
#109548=CARTESIAN_POINT('Ctrl Pts',(97.617852677678,-115.064162675358,25.7312724575325));
#109549=CARTESIAN_POINT('Ctrl Pts',(97.0885897410616,-114.272901721375,
26.5728757870724));
#109550=CARTESIAN_POINT('Ctrl Pts',(99.1594485935319,-115.530143821185,
26.2996290067475));
#109551=CARTESIAN_POINT('Ctrl Pts',(97.8250812281247,-115.775561655931,
26.5989647952127));
#109552=CARTESIAN_POINT('Ctrl Pts',(97.3380685235969,-114.830357148793,
27.4840640052846));
#109553=CARTESIAN_POINT('Ctrl Pts',(99.3935493801312,-116.311794923359,
27.2530077584613));
#109554=CARTESIAN_POINT('Ctrl Pts',(97.913885249787,-116.489934836761,27.4702847606897));
#109555=CARTESIAN_POINT('Ctrl Pts',(97.5051234287925,-115.419777452757,
28.4480505865553));
#109556=CARTESIAN_POINT('',(92.5255579287755,-110.863472810939,20.6076969285732));
#109557=CARTESIAN_POINT('',(99.3935493801312,-116.311794923359,27.2530077584613));
#109558=CARTESIAN_POINT('Ctrl Pts',(92.5255579287755,-110.863472810939,
20.6076969285732));
#109559=CARTESIAN_POINT('Ctrl Pts',(92.6634884138069,-110.865352472484,
20.6099895491198));
#109560=CARTESIAN_POINT('Ctrl Pts',(92.8025708505382,-110.871404454851,
20.6173711435143));
#109561=CARTESIAN_POINT('Ctrl Pts',(92.9424564294062,-110.881809060698,
20.6300616266566));
#109562=CARTESIAN_POINT('Ctrl Pts',(93.082750894404,-110.892244079252,20.642789204134));
#109563=CARTESIAN_POINT('Ctrl Pts',(93.2238530079718,-110.907057268248,
20.6608568299509));
#109564=CARTESIAN_POINT('Ctrl Pts',(93.3653913484714,-110.926399523062,
20.6844485509871));
#109565=CARTESIAN_POINT('Ctrl Pts',(93.5067932955372,-110.945723138711,
20.7080175378594));
#109566=CARTESIAN_POINT('Ctrl Pts',(93.6486303983526,-110.969567126315,
20.737100016058));
#109567=CARTESIAN_POINT('Ctrl Pts',(93.7905160512636,-110.998050374227,
20.771840993539));
#109568=CARTESIAN_POINT('Ctrl Pts',(93.9327585402207,-111.026605256228,
20.8066693430184));
#109569=CARTESIAN_POINT('Ctrl Pts',(94.0750495787779,-111.059822799534,
20.8471847339441));
#109570=CARTESIAN_POINT('Ctrl Pts',(94.2169868531332,-111.097790512865,
20.8934939005801));
#109571=CARTESIAN_POINT('Ctrl Pts',(94.3586216857712,-111.13567732412,20.9397043910653));
#109572=CARTESIAN_POINT('Ctrl Pts',(94.4999039901616,-111.178294082557,
20.9916839914886));
#109573=CARTESIAN_POINT('Ctrl Pts',(94.6404251839605,-111.225695408891,
21.0494993226556));
#109574=CARTESIAN_POINT('Ctrl Pts',(94.6836655670125,-111.240281475607,
21.0672899277476));
#109575=CARTESIAN_POINT('Ctrl Pts',(94.7268338346177,-111.255320352766,
21.0856328251008));
#109576=CARTESIAN_POINT('Ctrl Pts',(94.7699179753199,-111.270813015152,
21.1045292036572));
#109577=CARTESIAN_POINT('Ctrl Pts',(94.9073199015868,-111.320221489362,
21.1647926502712));
#109578=CARTESIAN_POINT('Ctrl Pts',(95.0438567576214,-111.374245053875,
21.2306851160472));
#109579=CARTESIAN_POINT('Ctrl Pts',(95.1791619866214,-111.432816294921,
21.3021243765035));
#109580=CARTESIAN_POINT('Ctrl Pts',(95.3201385217472,-111.493842544103,
21.3765580069369));
#109581=CARTESIAN_POINT('Ctrl Pts',(95.4597777256785,-111.559805830089,
21.457013334228));
#109582=CARTESIAN_POINT('Ctrl Pts',(95.597666992229,-111.630592343406,21.5433515451201));
#109583=CARTESIAN_POINT('Ctrl Pts',(95.7331675104642,-111.70015257444,21.6281940612351));
#109584=CARTESIAN_POINT('Ctrl Pts',(95.8669779286204,-111.774370141088,
21.7187171230578));
#109585=CARTESIAN_POINT('Ctrl Pts',(95.9987128110929,-111.853102749593,
21.8147471750944));
#109586=CARTESIAN_POINT('Ctrl Pts',(96.1339312390454,-111.933917332268,
21.9133166081015));
#109587=CARTESIAN_POINT('Ctrl Pts',(96.2669625534844,-112.019488904081,
22.0176881340801));
#109588=CARTESIAN_POINT('Ctrl Pts',(96.3974012173926,-112.109628485782,
22.1276312553057));
#109589=CARTESIAN_POINT('Ctrl Pts',(96.5278398813008,-112.199768067484,
22.2375743765313));
#109590=CARTESIAN_POINT('Ctrl Pts',(96.6556855740893,-112.294475492454,
22.3530888897783));
#109591=CARTESIAN_POINT('Ctrl Pts',(96.7805489752162,-112.393528619442,
22.4739038496733));
#109592=CARTESIAN_POINT('Ctrl Pts',(96.9067465170681,-112.493640109485,
22.5960096935));
#109593=CARTESIAN_POINT('Ctrl Pts',(97.029889783016,-112.598184470778,22.723522304166));
#109594=CARTESIAN_POINT('Ctrl Pts',(97.1496566962921,-112.706816262568,
22.8560203480697));
#109595=CARTESIAN_POINT('Ctrl Pts',(97.2725912486733,-112.8183211877,22.9920227486753));
#109596=CARTESIAN_POINT('Ctrl Pts',(97.3919680866398,-112.934132419557,
23.133277545548));
#109597=CARTESIAN_POINT('Ctrl Pts',(97.5074672679464,-113.053846293227,
23.2792923891585));
#109598=CARTESIAN_POINT('Ctrl Pts',(97.6243365855324,-113.174980300958,
23.4270393682898));
#109599=CARTESIAN_POINT('Ctrl Pts',(97.7372353450094,-113.300109787576,
23.579659627408));
#109600=CARTESIAN_POINT('Ctrl Pts',(97.8458664668363,-113.428790073486,
23.7366107914377));
#109601=CARTESIAN_POINT('Ctrl Pts',(97.955808996096,-113.559023802651,23.8954566880231));
#109602=CARTESIAN_POINT('Ctrl Pts',(98.0613798588427,-113.692894245576,
24.0587382792762));
#109603=CARTESIAN_POINT('Ctrl Pts',(98.1623116215146,-113.829918321157,
24.2258663518507));
#109604=CARTESIAN_POINT('Ctrl Pts',(98.2342357694815,-113.927561913483,
24.3449621042982));
#109605=CARTESIAN_POINT('Ctrl Pts',(98.3038050201055,-114.026806448669,
24.4660105245037));
#109606=CARTESIAN_POINT('Ctrl Pts',(98.3709364297052,-114.127471852194,
24.5887919758267));
#109607=CARTESIAN_POINT('Ctrl Pts',(98.4688313699415,-114.2742680199,24.7678390554437));
#109608=CARTESIAN_POINT('Ctrl Pts',(98.5615318808306,-114.424069800573,
24.9505520769766));
#109609=CARTESIAN_POINT('Ctrl Pts',(98.648922459642,-114.576237997264,25.1361514128027));
#109610=CARTESIAN_POINT('Ctrl Pts',(98.7353414624796,-114.726714444501,
25.3196873241967));
#109611=CARTESIAN_POINT('Ctrl Pts',(98.8165679082378,-114.87950446961,25.5060451032714));
#109612=CARTESIAN_POINT('Ctrl Pts',(98.8925403927029,-115.033987935561,
25.6944683697628));
#109613=CARTESIAN_POINT('Ctrl Pts',(98.9675435239056,-115.186500305624,
25.8804874933679));
#109614=CARTESIAN_POINT('Ctrl Pts',(99.0374259266575,-115.340662737279,
26.0685191947807));
#109615=CARTESIAN_POINT('Ctrl Pts',(99.1021779393473,-115.495883585853,
26.257841845822));
#109616=CARTESIAN_POINT('Ctrl Pts',(99.1654687557946,-115.647601715186,
26.4428922351247));
#109617=CARTESIAN_POINT('Ctrl Pts',(99.2238582404116,-115.800330692609,
26.6291755544219));
#109618=CARTESIAN_POINT('Ctrl Pts',(99.2773837268653,-115.953528573112,
26.8160307941486));
#109619=CARTESIAN_POINT('Ctrl Pts',(99.3190380904767,-116.072749539455,
26.9614444393849));
#109620=CARTESIAN_POINT('Ctrl Pts',(99.3577476356354,-116.192254645638,
27.107204649585));
#109621=CARTESIAN_POINT('Ctrl Pts',(99.3935493801312,-116.311794923359,
27.2530077584613));
#109622=CARTESIAN_POINT('',(97.5051234287925,-115.419777452757,28.4480505865553));
#109623=CARTESIAN_POINT('Origin',(99.3935493801312,-114.765164314884,28.5210510388453));
#109624=CARTESIAN_POINT('',(92.5003926411395,-111.312926951189,21.7532151739532));
#109625=CARTESIAN_POINT('Ctrl Pts',(97.5051234287925,-115.419777452757,
28.4480505865553));
#109626=CARTESIAN_POINT('Ctrl Pts',(97.4689639680138,-115.292195922969,
28.2393932296382));
#109627=CARTESIAN_POINT('Ctrl Pts',(97.4285301629974,-115.164669160095,
28.0308498442642));
#109628=CARTESIAN_POINT('Ctrl Pts',(97.383748039718,-115.037732002245,27.8232964317981));
#109629=CARTESIAN_POINT('Ctrl Pts',(97.3391978379663,-114.911452237512,
27.6168179148696));
#109630=CARTESIAN_POINT('Ctrl Pts',(97.2903443141785,-114.785756413824,
27.4113198424352));
#109631=CARTESIAN_POINT('Ctrl Pts',(97.2371635237642,-114.661186381255,
27.2076894105342));
#109632=CARTESIAN_POINT('Ctrl Pts',(97.1825187132495,-114.533187045921,
26.9984532130354));
#109633=CARTESIAN_POINT('Ctrl Pts',(97.123304945923,-114.406376792585,26.7911896439876));
#109634=CARTESIAN_POINT('Ctrl Pts',(97.059549026339,-114.281353036756,26.5868765766392));
#109635=CARTESIAN_POINT('Ctrl Pts',(96.9982403147224,-114.161128194242,
26.3904058644716));
#109636=CARTESIAN_POINT('Ctrl Pts',(96.9327318572146,-114.042555830318,
26.1966643047121));
#109637=CARTESIAN_POINT('Ctrl Pts',(96.8630928645059,-113.926168753998,
26.0065237624529));
#109638=CARTESIAN_POINT('Ctrl Pts',(96.8322344706699,-113.874595373931,
25.9222687853345));
#109639=CARTESIAN_POINT('Ctrl Pts',(96.800565601887,-113.82345106357,25.8387208459925));
#109640=CARTESIAN_POINT('Ctrl Pts',(96.7680949855269,-113.772781908116,
25.7559553406163));
#109641=CARTESIAN_POINT('Ctrl Pts',(96.6959535605938,-113.660207972528,
25.5720715046293));
#109642=CARTESIAN_POINT('Ctrl Pts',(96.6198580308516,-113.549993483298,
25.3920727969448));
#109643=CARTESIAN_POINT('Ctrl Pts',(96.5400102397094,-113.442579180872,
25.2166796032672));
#109644=CARTESIAN_POINT('Ctrl Pts',(96.4614542383189,-113.336902643424,
25.0441239474459));
#109645=CARTESIAN_POINT('Ctrl Pts',(96.3792667566794,-113.233936736634,
24.8760265067313));
#109646=CARTESIAN_POINT('Ctrl Pts',(96.2936778192725,-113.134084736214,
24.7130461732188));
#109647=CARTESIAN_POINT('Ctrl Pts',(96.2108114463088,-113.037409004997,
24.5552502066865));
#109648=CARTESIAN_POINT('Ctrl Pts',(96.1247569768822,-112.943652436066,
24.4022513192529));
#109649=CARTESIAN_POINT('Ctrl Pts',(96.0357532763855,-112.853161787714,
24.2546158283628));
#109650=CARTESIAN_POINT('Ctrl Pts',(95.9473533022082,-112.763284951886,
24.1079817725931));
#109651=CARTESIAN_POINT('Ctrl Pts',(95.8560442349563,-112.676630145986,
23.9666390319084));
#109652=CARTESIAN_POINT('Ctrl Pts',(95.7620855870433,-112.593514204134,
23.831104817605));
#109653=CARTESIAN_POINT('Ctrl Pts',(95.7127661149816,-112.549886135157,
23.7599620750878));
#109654=CARTESIAN_POINT('Ctrl Pts',(95.6627170143608,-112.507232710205,
23.6904190672611));
#109655=CARTESIAN_POINT('Ctrl Pts',(95.6119782807491,-112.465596825594,
23.6225457919577));
#109656=CARTESIAN_POINT('Ctrl Pts',(95.5193583282519,-112.389593477061,
23.4986479512558));
#109657=CARTESIAN_POINT('Ctrl Pts',(95.4244451558581,-112.316986899828,
23.3803239906471));
#109658=CARTESIAN_POINT('Ctrl Pts',(95.3275386777951,-112.247953465397,
23.2678609410224));
#109659=CARTESIAN_POINT('Ctrl Pts',(95.2323706578133,-112.180158459339,
23.1574154272878));
#109660=CARTESIAN_POINT('Ctrl Pts',(95.1352804858907,-112.11580959682,23.0526225099974));
#109661=CARTESIAN_POINT('Ctrl Pts',(95.0365643664542,-112.055048691385,
22.9537126665009));
#109662=CARTESIAN_POINT('Ctrl Pts',(94.9387911766661,-111.994868169979,
22.855747603092));
#109663=CARTESIAN_POINT('Ctrl Pts',(94.8394231924868,-111.938207459679,
22.7635538748584));
#109664=CARTESIAN_POINT('Ctrl Pts',(94.738756442447,-111.885178411753,22.6773129090727));
#109665=CARTESIAN_POINT('Ctrl Pts',(94.6395283891338,-111.832907237879,
22.5923044713575));
#109666=CARTESIAN_POINT('Ctrl Pts',(94.539038648878,-111.784164695557,22.5130799139741));
#109667=CARTESIAN_POINT('Ctrl Pts',(94.4375753643756,-111.739031859685,
22.4397703252144));
#109668=CARTESIAN_POINT('Ctrl Pts',(94.3405293636075,-111.695863917249,
22.3696523269457));
#109669=CARTESIAN_POINT('Ctrl Pts',(94.2425929236969,-111.655998114605,
22.3049453088713));
#109670=CARTESIAN_POINT('Ctrl Pts',(94.1440195111647,-111.6194821333,22.2457258884511));
#109671=CARTESIAN_POINT('Ctrl Pts',(94.0389464087218,-111.580558377433,
22.1826016841795));
#109672=CARTESIAN_POINT('Ctrl Pts',(93.9331574420617,-111.545443084531,
22.1257163660411));
#109673=CARTESIAN_POINT('Ctrl Pts',(93.8269782096701,-111.51409938236,22.075007718665));
#109674=CARTESIAN_POINT('Ctrl Pts',(93.7196615412497,-111.482419913437,
22.0237558592012));
#109675=CARTESIAN_POINT('Ctrl Pts',(93.6119464463804,-111.454593316877,
21.9788137826393));
#109676=CARTESIAN_POINT('Ctrl Pts',(93.5041628174851,-111.430553451906,
21.9400713338105));
#109677=CARTESIAN_POINT('Ctrl Pts',(93.3976317868611,-111.40679296418,21.901779127054));
#109678=CARTESIAN_POINT('Ctrl Pts',(93.2910340017231,-111.386731635083,
21.8695431726858));
#109679=CARTESIAN_POINT('Ctrl Pts',(93.1846786222943,-111.370278688755,
21.8432131034988));
#109680=CARTESIAN_POINT('Ctrl Pts',(93.0764474434343,-111.353535560327,
21.8164186485039));
#109681=CARTESIAN_POINT('Ctrl Pts',(92.9684675402539,-111.340529270871,
21.7957403231969));
#109682=CARTESIAN_POINT('Ctrl Pts',(92.861051570954,-111.331136073663,21.7809737640469));
#109683=CARTESIAN_POINT('Ctrl Pts',(92.7536356016541,-111.321742876455,
21.766207204897));
#109684=CARTESIAN_POINT('Ctrl Pts',(92.6467837565959,-111.3159627277,21.7573523391251));
#109685=CARTESIAN_POINT('Ctrl Pts',(92.5407924292859,-111.313644109647,
21.7541594319187));
#109686=CARTESIAN_POINT('Ctrl Pts',(92.5273117406641,-111.313349212236,
21.7537533365434));
#109687=CARTESIAN_POINT('Ctrl Pts',(92.5138449484162,-111.313110273858,
21.7534387723553));
#109688=CARTESIAN_POINT('Ctrl Pts',(92.5003926411395,-111.312926951189,
21.7532151739532));
#109689=CARTESIAN_POINT('Origin',(92.5255579287755,-109.316842202463,21.8757402089573));
#109690=CARTESIAN_POINT('Ctrl Pts',(-92.5003926411395,-111.312926951189,
21.7532151739532));
#109691=CARTESIAN_POINT('Ctrl Pts',(-92.5116593939468,-111.273448202464,
21.1077433379219));
#109692=CARTESIAN_POINT('Ctrl Pts',(-92.5255579287755,-110.863472810939,
20.6076969285732));
#109693=CARTESIAN_POINT('Ctrl Pts',(-93.0608637238969,-111.320564827188,
21.7625310805847));
#109694=CARTESIAN_POINT('Ctrl Pts',(-93.1633802923333,-111.2823295945,21.1185759593031));
#109695=CARTESIAN_POINT('Ctrl Pts',(-93.2898366779865,-110.873888096391,
20.6204004376137));
#109696=CARTESIAN_POINT('Ctrl Pts',(-93.6172522536283,-111.424344085081,
21.9292627480766));
#109697=CARTESIAN_POINT('Ctrl Pts',(-93.8149205710199,-111.416956701317,
21.282780452444));
#109698=CARTESIAN_POINT('Ctrl Pts',(-94.0495810719032,-111.011786462303,
20.7885948808776));
#109699=CARTESIAN_POINT('Ctrl Pts',(-94.6707867686965,-111.814620181519,
22.5621890288367));
#109700=CARTESIAN_POINT('Ctrl Pts',(-95.0274034126408,-111.917428218164,
21.8932048587956));
#109701=CARTESIAN_POINT('Ctrl Pts',(-95.4902548787416,-111.529839567995,
21.4204635264304));
#109702=CARTESIAN_POINT('Ctrl Pts',(-95.1677427036863,-112.101059914445,
23.0282912358385));
#109703=CARTESIAN_POINT('Ctrl Pts',(-95.5948692677455,-112.289714132135,
22.3472814652768));
#109704=CARTESIAN_POINT('Ctrl Pts',(-96.1709245468438,-111.909918487295,
21.8840452505876));
#109705=CARTESIAN_POINT('Ctrl Pts',(-96.0562138577925,-112.830133736731,
24.2168003481062));
#109706=CARTESIAN_POINT('Ctrl Pts',(-96.5754503741691,-113.222469831637,
23.4849622821792));
#109707=CARTESIAN_POINT('Ctrl Pts',(-97.3901734035974,-112.877138751585,
23.0637624487535));
#109708=CARTESIAN_POINT('Ctrl Pts',(-96.4476002299693,-113.272662094829,
24.9390348941959));
#109709=CARTESIAN_POINT('Ctrl Pts',(-96.9904511661725,-113.794328202302,
24.1824571338513));
#109710=CARTESIAN_POINT('Ctrl Pts',(-97.9285757756052,-113.464139829011,
23.7797268386127));
#109711=CARTESIAN_POINT('Ctrl Pts',(-97.0885897410616,-114.272901721375,
26.5728757870724));
#109712=CARTESIAN_POINT('Ctrl Pts',(-97.6178526776781,-115.064162675358,
25.7312724575305));
#109713=CARTESIAN_POINT('Ctrl Pts',(-98.8132970838103,-114.790803875376,
25.3978571130389));
#109714=CARTESIAN_POINT('Ctrl Pts',(-97.338068523597,-114.830357148793,
27.4840640052846));
#109715=CARTESIAN_POINT('Ctrl Pts',(-97.8250812281248,-115.775561655932,
26.5989647952135));
#109716=CARTESIAN_POINT('Ctrl Pts',(-99.159448593532,-115.530143821185,
26.2996290067475));
#109717=CARTESIAN_POINT('Ctrl Pts',(-97.5051234287926,-115.419777452757,
28.4480505865553));
#109718=CARTESIAN_POINT('Ctrl Pts',(-97.9138852497871,-116.489934836761,
27.4702847606897));
#109719=CARTESIAN_POINT('Ctrl Pts',(-99.3935493801313,-116.311794923359,
27.2530077584613));
#109720=CARTESIAN_POINT('',(-97.5051234287926,-115.419777452757,28.4480505865553));
#109721=CARTESIAN_POINT('',(-92.5003926411395,-111.312926951189,21.7532151739532));
#109722=CARTESIAN_POINT('Ctrl Pts',(-97.5051234287926,-115.419777452757,
28.4480505865553));
#109723=CARTESIAN_POINT('Ctrl Pts',(-97.4703494087479,-115.297084177507,
28.2473878843007));
#109724=CARTESIAN_POINT('Ctrl Pts',(-97.4316225998997,-115.174441657805,
28.0468307575613));
#109725=CARTESIAN_POINT('Ctrl Pts',(-97.3888763582792,-115.052325271728,
27.8471578243066));
#109726=CARTESIAN_POINT('Ctrl Pts',(-97.3445575759985,-114.925716491112,
27.6401393609093));
#109727=CARTESIAN_POINT('Ctrl Pts',(-97.2959179321942,-114.799673569126,
27.4340718391473));
#109728=CARTESIAN_POINT('Ctrl Pts',(-97.2429314947658,-114.674741567711,
27.2298477244967));
#109729=CARTESIAN_POINT('Ctrl Pts',(-97.1889989989731,-114.547578939543,
27.0219772440732));
#109730=CARTESIAN_POINT('Ctrl Pts',(-97.1305630248085,-114.421567712317,
26.8160173322001));
#109731=CARTESIAN_POINT('Ctrl Pts',(-97.0676477916548,-114.297292296077,
26.6129245856507));
#109732=CARTESIAN_POINT('Ctrl Pts',(-97.0040184224683,-114.171606258779,
26.4075265810413));
#109733=CARTESIAN_POINT('Ctrl Pts',(-96.9358075519147,-114.047696213982,
26.2050621042652));
#109734=CARTESIAN_POINT('Ctrl Pts',(-96.8630928687347,-113.926168761066,
26.0065237739986));
#109735=CARTESIAN_POINT('Ctrl Pts',(-96.8322344735633,-113.874595378603,
25.9222687929671));
#109736=CARTESIAN_POINT('Ctrl Pts',(-96.8005656033706,-113.823451065885,
25.8387208497731));
#109737=CARTESIAN_POINT('Ctrl Pts',(-96.7680949855272,-113.772781908116,
25.7559553406164));
#109738=CARTESIAN_POINT('Ctrl Pts',(-96.6959535606327,-113.660207972589,
25.5720715047284));
#109739=CARTESIAN_POINT('Ctrl Pts',(-96.6198580309336,-113.549993483417,
25.3920727971387));
#109740=CARTESIAN_POINT('Ctrl Pts',(-96.5400102398384,-113.442579181045,
25.2166796035506));
#109741=CARTESIAN_POINT('Ctrl Pts',(-96.4614542383408,-113.336902643445,
25.0441239474806));
#109742=CARTESIAN_POINT('Ctrl Pts',(-96.3792667565838,-113.23393673651,
24.8760265065295));
#109743=CARTESIAN_POINT('Ctrl Pts',(-96.2936778190502,-113.134084735955,
24.7130461727955));
#109744=CARTESIAN_POINT('Ctrl Pts',(-96.2108114461148,-113.037409004783,
24.5552502063364));
#109745=CARTESIAN_POINT('Ctrl Pts',(-96.1247569767194,-112.943652435894,
24.4022513189726));
#109746=CARTESIAN_POINT('Ctrl Pts',(-96.0357532762561,-112.853161787582,
24.2546158281481));
#109747=CARTESIAN_POINT('Ctrl Pts',(-95.9473533021188,-112.763284951801,
24.1079817724548));
#109748=CARTESIAN_POINT('Ctrl Pts',(-95.8560442349104,-112.676630145946,
23.9666390318418));
#109749=CARTESIAN_POINT('Ctrl Pts',(-95.7620855870431,-112.593514204133,
23.8311048176043));
#109750=CARTESIAN_POINT('Ctrl Pts',(-95.7127661149814,-112.549886135157,
23.7599620750873));
#109751=CARTESIAN_POINT('Ctrl Pts',(-95.6627170143608,-112.507232710205,
23.6904190672609));
#109752=CARTESIAN_POINT('Ctrl Pts',(-95.6119782807493,-112.465596825594,
23.6225457919577));
#109753=CARTESIAN_POINT('Ctrl Pts',(-95.5193583281616,-112.389593476987,
23.4986479511349));
#109754=CARTESIAN_POINT('Ctrl Pts',(-95.424445155673,-112.316986899687,
23.3803239904161));
#109755=CARTESIAN_POINT('Ctrl Pts',(-95.3275386775115,-112.247953465195,
23.2678609406931));
#109756=CARTESIAN_POINT('Ctrl Pts',(-95.2323706574939,-112.180158459121,
23.1574154269324));
#109757=CARTESIAN_POINT('Ctrl Pts',(-95.1352804855342,-112.115809596588,
23.0526225096202));
#109758=CARTESIAN_POINT('Ctrl Pts',(-95.03656436606,-112.055048691142,22.9537126661059));
#109759=CARTESIAN_POINT('Ctrl Pts',(-94.9387911761884,-111.994868169697,
22.8557476026329));
#109760=CARTESIAN_POINT('Ctrl Pts',(-94.8394231919232,-111.938207459363,
22.7635538743451));
#109761=CARTESIAN_POINT('Ctrl Pts',(-94.738756441796,-111.885178411411,
22.6773129085151));
#109762=CARTESIAN_POINT('Ctrl Pts',(-94.6395283885536,-111.832907237592,
22.5923044708905));
#109763=CARTESIAN_POINT('Ctrl Pts',(-94.539038648371,-111.78416469532,22.5130799135889));
#109764=CARTESIAN_POINT('Ctrl Pts',(-94.4375753639438,-111.739031859493,
22.4397703249024));
#109765=CARTESIAN_POINT('Ctrl Pts',(-94.340529363317,-111.69586391713,22.3696523267537));
#109766=CARTESIAN_POINT('Ctrl Pts',(-94.2425929235507,-111.655998114551,
22.3049453087834));
#109767=CARTESIAN_POINT('Ctrl Pts',(-94.1440195111648,-111.6194821333,22.2457258884511));
#109768=CARTESIAN_POINT('Ctrl Pts',(-94.0389464091479,-111.580558377591,
22.1826016844355));
#109769=CARTESIAN_POINT('Ctrl Pts',(-93.9331574429193,-111.545443084815,
22.1257163665023));
#109770=CARTESIAN_POINT('Ctrl Pts',(-93.8269782109614,-111.514099382742,
22.0750077192817));
#109771=CARTESIAN_POINT('Ctrl Pts',(-93.7196615424367,-111.482419913755,
22.023755859716));
#109772=CARTESIAN_POINT('Ctrl Pts',(-93.6119464474609,-111.454593317141,
21.978813783065));
#109773=CARTESIAN_POINT('Ctrl Pts',(-93.5041628184578,-111.430553452123,
21.9400713341601));
#109774=CARTESIAN_POINT('Ctrl Pts',(-93.3976317878357,-111.406792964375,
21.9017791273674));
#109775=CARTESIAN_POINT('Ctrl Pts',(-93.2910340026986,-111.386731635256,
21.869543172963));
#109776=CARTESIAN_POINT('Ctrl Pts',(-93.1846786232697,-111.370278688906,
21.8432131037403));
#109777=CARTESIAN_POINT('Ctrl Pts',(-93.0764474442456,-111.35353556043,
21.8164186486683));
#109778=CARTESIAN_POINT('Ctrl Pts',(-92.9684675409008,-111.340529270938,
21.7957403233034));
#109779=CARTESIAN_POINT('Ctrl Pts',(-92.8610515714378,-111.331136073706,
21.7809737641135));
#109780=CARTESIAN_POINT('Ctrl Pts',(-92.7536356019749,-111.321742876473,
21.7662072049236));
#109781=CARTESIAN_POINT('Ctrl Pts',(-92.6467837567547,-111.315962727704,
21.7573523391298));
#109782=CARTESIAN_POINT('Ctrl Pts',(-92.5407924292857,-111.313644109647,
21.7541594319187));
#109783=CARTESIAN_POINT('Ctrl Pts',(-92.527311740664,-111.313349212236,
21.7537533365433));
#109784=CARTESIAN_POINT('Ctrl Pts',(-92.5138449484162,-111.313110273858,
21.7534387723553));
#109785=CARTESIAN_POINT('Ctrl Pts',(-92.5003926411395,-111.312926951189,
21.7532151739532));
#109786=CARTESIAN_POINT('',(-99.3935493801313,-116.311794923359,27.2530077584613));
#109787=CARTESIAN_POINT('Origin',(-99.3935493801313,-114.765164314884,28.5210510388453));
#109788=CARTESIAN_POINT('',(-92.5255579287755,-110.863472810939,20.6076969285732));
#109789=CARTESIAN_POINT('Ctrl Pts',(-92.5255579287755,-110.863472810939,
20.6076969285732));
#109790=CARTESIAN_POINT('Ctrl Pts',(-92.663488413756,-110.865352472483,
20.609989549119));
#109791=CARTESIAN_POINT('Ctrl Pts',(-92.8025708504354,-110.871404454846,
20.6173711435089));
#109792=CARTESIAN_POINT('Ctrl Pts',(-92.9424564292511,-110.881809060687,
20.6300616266426));
#109793=CARTESIAN_POINT('Ctrl Pts',(-93.0827508942613,-110.892244079239,
20.6427892041172));
#109794=CARTESIAN_POINT('Ctrl Pts',(-93.2238530078418,-110.907057268233,
20.6608568299323));
#109795=CARTESIAN_POINT('Ctrl Pts',(-93.3653913483543,-110.926399523046,
20.6844485509676));
#109796=CARTESIAN_POINT('Ctrl Pts',(-93.5067932953251,-110.945723138679,
20.708017537821));
#109797=CARTESIAN_POINT('Ctrl Pts',(-93.6486303980449,-110.969567126262,
20.7371000159933));
#109798=CARTESIAN_POINT('Ctrl Pts',(-93.7905160508606,-110.998050374146,
20.7718409934403));
#109799=CARTESIAN_POINT('Ctrl Pts',(-93.9327585399035,-111.026605256155,
20.8066693429299));
#109800=CARTESIAN_POINT('Ctrl Pts',(-94.0750495785471,-111.059822799475,
20.8471847338727));
#109801=CARTESIAN_POINT('Ctrl Pts',(-94.2169868529883,-111.097790512827,
20.8934939005327));
#109802=CARTESIAN_POINT('Ctrl Pts',(-94.3586216856751,-111.13567732409,
20.9397043910298));
#109803=CARTESIAN_POINT('Ctrl Pts',(-94.4999039901143,-111.178294082541,
20.991683991469));
#109804=CARTESIAN_POINT('Ctrl Pts',(-94.6404251839615,-111.225695408891,
21.0494993226559));
#109805=CARTESIAN_POINT('Ctrl Pts',(-94.6836655670132,-111.240281475607,
21.0672899277478));
#109806=CARTESIAN_POINT('Ctrl Pts',(-94.7268338346181,-111.255320352766,
21.0856328251009));
#109807=CARTESIAN_POINT('Ctrl Pts',(-94.7699179753199,-111.270813015152,
21.1045292036572));
#109808=CARTESIAN_POINT('Ctrl Pts',(-94.9073199015407,-111.320221489345,
21.164792650251));
#109809=CARTESIAN_POINT('Ctrl Pts',(-95.0438567575298,-111.374245053839,
21.230685116003));
#109810=CARTESIAN_POINT('Ctrl Pts',(-95.1791619864852,-111.432816294862,
21.3021243764316));
#109811=CARTESIAN_POINT('Ctrl Pts',(-95.3201385216232,-111.493842544046,
21.3765580068671));
#109812=CARTESIAN_POINT('Ctrl Pts',(-95.4597777255666,-111.559805830035,
21.4570133341613));
#109813=CARTESIAN_POINT('Ctrl Pts',(-95.597666992129,-111.630592343354,
21.5433515450575));
#109814=CARTESIAN_POINT('Ctrl Pts',(-95.7331675104275,-111.700152574418,
21.6281940612087));
#109815=CARTESIAN_POINT('Ctrl Pts',(-95.8669779286454,-111.7743701411,21.718717123073));
#109816=CARTESIAN_POINT('Ctrl Pts',(-95.9987128111776,-111.853102749644,
21.8147471751561));
#109817=CARTESIAN_POINT('Ctrl Pts',(-96.133931239115,-111.933917332312,
21.9133166081554));
#109818=CARTESIAN_POINT('Ctrl Pts',(-96.2669625535394,-112.019488904117,
22.0176881341247));
#109819=CARTESIAN_POINT('Ctrl Pts',(-96.3974012174335,-112.10962848581,
22.1276312553401));
#109820=CARTESIAN_POINT('Ctrl Pts',(-96.5278398813275,-112.199768067503,
22.2375743765554));
#109821=CARTESIAN_POINT('Ctrl Pts',(-96.6556855741024,-112.294475492465,
22.3530888897908));
#109822=CARTESIAN_POINT('Ctrl Pts',(-96.7805489752163,-112.393528619442,
22.4739038496733));
#109823=CARTESIAN_POINT('Ctrl Pts',(-96.9067465173397,-112.4936401097,22.5960096937627));
#109824=CARTESIAN_POINT('Ctrl Pts',(-97.0298897835462,-112.598184471228,
22.7235223047149));
#109825=CARTESIAN_POINT('Ctrl Pts',(-97.1496566970655,-112.70681626327,
22.8560203489252));
#109826=CARTESIAN_POINT('Ctrl Pts',(-97.2725912492885,-112.818321188289,
22.9920227493943));
#109827=CARTESIAN_POINT('Ctrl Pts',(-97.3919680871044,-112.934132420024,
23.1332775461174));
#109828=CARTESIAN_POINT('Ctrl Pts',(-97.5074672682692,-113.053846293562,
23.2792923895665));
#109829=CARTESIAN_POINT('Ctrl Pts',(-97.6243365856975,-113.174980301144,
23.4270393685167));
#109830=CARTESIAN_POINT('Ctrl Pts',(-97.7372353450267,-113.300109787603,
23.5796596274407));
#109831=CARTESIAN_POINT('Ctrl Pts',(-97.8458664667169,-113.428790073345,
23.7366107912653));
#109832=CARTESIAN_POINT('Ctrl Pts',(-97.9558089964277,-113.559023803037,
23.8954566884947));
#109833=CARTESIAN_POINT('Ctrl Pts',(-98.06137985959,-113.69289424652,24.0587382804277));
#109834=CARTESIAN_POINT('Ctrl Pts',(-98.1623116226386,-113.829918322683,
24.2258663537115));
#109835=CARTESIAN_POINT('Ctrl Pts',(-98.2342357702063,-113.927561914517,
24.344962105559));
#109836=CARTESIAN_POINT('Ctrl Pts',(-98.3038050204553,-114.026806449194,
24.4660105251429));
#109837=CARTESIAN_POINT('Ctrl Pts',(-98.3709364297053,-114.127471852194,
24.5887919758264));
#109838=CARTESIAN_POINT('Ctrl Pts',(-98.4688313701372,-114.274268020193,
24.7678390558013));
#109839=CARTESIAN_POINT('Ctrl Pts',(-98.5615318812011,-114.424069801172,
24.9505520777067));
#109840=CARTESIAN_POINT('Ctrl Pts',(-98.6489224601659,-114.576237998176,
25.1361514139152));
#109841=CARTESIAN_POINT('Ctrl Pts',(-98.7353414628734,-114.726714445233,
25.3196873250889));
#109842=CARTESIAN_POINT('Ctrl Pts',(-98.8165679085145,-114.879504470154,
25.5060451039346));
#109843=CARTESIAN_POINT('Ctrl Pts',(-98.8925403928758,-115.033987935912,
25.6944683701914));
#109844=CARTESIAN_POINT('Ctrl Pts',(-98.9675435244898,-115.18650030683,
25.8804874948392));
#109845=CARTESIAN_POINT('Ctrl Pts',(-99.0374259275954,-115.340662739358,
26.068519197316));
#109846=CARTESIAN_POINT('Ctrl Pts',(-99.1021779405819,-115.495883588812,
26.2578418494316));
#109847=CARTESIAN_POINT('Ctrl Pts',(-99.1654687567959,-115.647601717752,
26.4428922382545));
#109848=CARTESIAN_POINT('Ctrl Pts',(-99.223858241206,-115.800330694772,
26.6291755570604));
#109849=CARTESIAN_POINT('Ctrl Pts',(-99.277383727479,-115.953528574868,
26.8160307962908));
#109850=CARTESIAN_POINT('Ctrl Pts',(-99.3190380908569,-116.072749540628,
26.9614444408165));
#109851=CARTESIAN_POINT('Ctrl Pts',(-99.3577476358113,-116.192254646224,
27.1072046503008));
#109852=CARTESIAN_POINT('Ctrl Pts',(-99.3935493801313,-116.311794923359,
27.2530077584613));
#109853=CARTESIAN_POINT('Origin',(-92.5255579287755,-109.316842202463,21.8757402089573));
#109854=CARTESIAN_POINT('Ctrl Pts',(98.753267544364,117.359332434814,20.0252070315899));
#109855=CARTESIAN_POINT('Ctrl Pts',(98.7198910767706,117.359332434814,19.4795066101365));
#109856=CARTESIAN_POINT('Ctrl Pts',(98.658055427728,116.901192069785,19.1876390083006));
#109857=CARTESIAN_POINT('Ctrl Pts',(99.3424103282757,117.302771143975,19.9891735152834));
#109858=CARTESIAN_POINT('Ctrl Pts',(99.2677105009954,117.306738437858,19.446000538786));
#109859=CARTESIAN_POINT('Ctrl Pts',(99.1293696548565,116.855943037106,19.1588121952505));
#109860=CARTESIAN_POINT('Ctrl Pts',(99.9177723855726,117.140176107338,19.8992270009864));
#109861=CARTESIAN_POINT('Ctrl Pts',(99.8066652068533,117.161445630667,19.3534388122144));
#109862=CARTESIAN_POINT('Ctrl Pts',(99.5889919945832,116.725867007804,19.0759446253386));
#109863=CARTESIAN_POINT('Ctrl Pts',(100.969905330503,116.623069788653,19.6226521252983));
#109864=CARTESIAN_POINT('Ctrl Pts',(100.795841460473,116.707311950729,19.0641237502819));
#109865=CARTESIAN_POINT('Ctrl Pts',(100.428111994621,116.312181952855,18.81239817949));
#109866=CARTESIAN_POINT('Ctrl Pts',(101.44632552075,116.268702541946,19.4361015042964));
#109867=CARTESIAN_POINT('Ctrl Pts',(101.251398637934,116.393125225647,18.8639647313996));
#109868=CARTESIAN_POINT('Ctrl Pts',(100.807329783033,116.028688155493,18.6317927120672));
#109869=CARTESIAN_POINT('Ctrl Pts',(102.240709720549,115.412346504578,18.989640439645));
#109870=CARTESIAN_POINT('Ctrl Pts',(102.028797667687,115.638055618215,18.3829323396626));
#109871=CARTESIAN_POINT('Ctrl Pts',(101.43798827313,115.343603325593,18.1953455408074));
#109872=CARTESIAN_POINT('Ctrl Pts',(102.55846302405,114.910584858278,18.729848417671));
#109873=CARTESIAN_POINT('Ctrl Pts',(102.351759813474,115.188754496924,18.0966959571448));
#109874=CARTESIAN_POINT('Ctrl Pts',(101.689261696108,114.942194008555,17.9396196025119));
#109875=CARTESIAN_POINT('Ctrl Pts',(102.995632264556,113.822204915692,18.169403322459));
#109876=CARTESIAN_POINT('Ctrl Pts',(102.834401800115,114.210791115778,17.4736645708522));
#109877=CARTESIAN_POINT('Ctrl Pts',(102.032492840262,114.071490054487,17.3849200074075));
#109878=CARTESIAN_POINT('Ctrl Pts',(103.114930444616,113.235959798414,17.868942020258));
#109879=CARTESIAN_POINT('Ctrl Pts',(102.989690742433,113.673306623108,17.1312491849331));
#109880=CARTESIAN_POINT('Ctrl Pts',(102.124358550889,113.602497971719,17.0861390989218));
#109881=CARTESIAN_POINT('Ctrl Pts',(103.127540027341,112.643812349146,17.5667714908249));
#109882=CARTESIAN_POINT('Ctrl Pts',(103.054100984151,113.137669230657,16.7900105316228));
#109883=CARTESIAN_POINT('Ctrl Pts',(102.130773137971,113.12877600125,16.7843449196451));
#109884=CARTESIAN_POINT('',(98.753267544364,117.359332434814,20.0252070315899));
#109885=CARTESIAN_POINT('',(103.127540027341,112.643812349146,17.5667714908249));
#109886=CARTESIAN_POINT('Ctrl Pts',(98.753267544364,117.359332434814,20.0252070315899));
#109887=CARTESIAN_POINT('Ctrl Pts',(98.8599249318952,117.349092676845,20.0186835863101));
#109888=CARTESIAN_POINT('Ctrl Pts',(98.9675496031524,117.335238415253,20.0103048156626));
#109889=CARTESIAN_POINT('Ctrl Pts',(99.0757407578661,117.317585414223,19.9999816408502));
#109890=CARTESIAN_POINT('Ctrl Pts',(99.1899782998199,117.298945854908,19.9890815435284));
#109891=CARTESIAN_POINT('Ctrl Pts',(99.3048473328299,117.27607059064,19.9760133808966));
#109892=CARTESIAN_POINT('Ctrl Pts',(99.4198449424584,117.248790943501,19.9606972546368));
#109893=CARTESIAN_POINT('Ctrl Pts',(99.5304757933925,117.222547175602,19.9459627215747));
#109894=CARTESIAN_POINT('Ctrl Pts',(99.6412251047835,117.192227413083,19.9291478382174));
#109895=CARTESIAN_POINT('Ctrl Pts',(99.7516224845408,117.157725600243,19.9102042492115));
#109896=CARTESIAN_POINT('Ctrl Pts',(99.8685561791752,117.121181033191,19.8901390641776));
#109897=CARTESIAN_POINT('Ctrl Pts',(99.9850947153513,117.079944032495,19.8676853866278));
#109898=CARTESIAN_POINT('Ctrl Pts',(100.100659316083,117.033941978695,19.8428132367735));
#109899=CARTESIAN_POINT('Ctrl Pts',(100.216223916815,116.987939924895,19.8179410869193));
#109900=CARTESIAN_POINT('Ctrl Pts',(100.330813982059,116.937172845771,19.7906504862474));
#109901=CARTESIAN_POINT('Ctrl Pts',(100.443838858038,116.881622947996,19.760939563142));
#109902=CARTESIAN_POINT('Ctrl Pts',(100.549472188179,116.829705875402,19.7331716605277));
#109903=CARTESIAN_POINT('Ctrl Pts',(100.65372342451,116.773616964582,19.7032928246883));
#109904=CARTESIAN_POINT('Ctrl Pts',(100.756157350719,116.713484271275,19.6713736766199));
#109905=CARTESIAN_POINT('Ctrl Pts',(100.860470857305,116.652248191282,19.6388688377888));
#109906=CARTESIAN_POINT('Ctrl Pts',(100.962899294918,116.586818658139,19.604248175633));
#109907=CARTESIAN_POINT('Ctrl Pts',(101.062991078587,116.517378813925,19.5676106068184));
#109908=CARTESIAN_POINT('Ctrl Pts',(101.163892517659,116.447377261816,19.530676671964));
#109909=CARTESIAN_POINT('Ctrl Pts',(101.262418860478,116.373300475361,19.4916931860607));
#109910=CARTESIAN_POINT('Ctrl Pts',(101.358122704911,116.295381843988,19.4507846427365));
#109911=CARTESIAN_POINT('Ctrl Pts',(101.454557371607,116.216868203388,19.4095637099321));
#109912=CARTESIAN_POINT('Ctrl Pts',(101.548125751197,116.134454083969,19.3663883483318));
#109913=CARTESIAN_POINT('Ctrl Pts',(101.63839312014,116.048420873287,19.3214073777262));
#109914=CARTESIAN_POINT('Ctrl Pts',(101.70884291648,115.981275655231,19.2863016661558));
#109915=CARTESIAN_POINT('Ctrl Pts',(101.77728240826,115.911926905171,19.2500965908189));
#109916=CARTESIAN_POINT('Ctrl Pts',(101.84351762065,115.840524523262,19.2128709719703));
#109917=CARTESIAN_POINT('Ctrl Pts',(101.928961953559,115.748414470766,19.1648494128194));
#109918=CARTESIAN_POINT('Ctrl Pts',(102.010726792397,115.652896615288,19.1151346253676));
#109919=CARTESIAN_POINT('Ctrl Pts',(102.088526881881,115.554413839823,19.0639559750354));
#109920=CARTESIAN_POINT('Ctrl Pts',(102.166796048973,115.455337285289,19.0124687548922));
#109921=CARTESIAN_POINT('Ctrl Pts',(102.241052151261,115.353260467895,18.9595002349741));
#109922=CARTESIAN_POINT('Ctrl Pts',(102.311047713531,115.248661431452,18.9052972532306));
#109923=CARTESIAN_POINT('Ctrl Pts',(102.380836171801,115.14437188433,18.8512546481459));
#109924=CARTESIAN_POINT('Ctrl Pts',(102.446388994626,115.03757557543,18.7959851612698));
#109925=CARTESIAN_POINT('Ctrl Pts',(102.507508140938,114.928765070747,18.7397424344936));
#109926=CARTESIAN_POINT('Ctrl Pts',(102.567921681039,114.821210757822,18.6841490168082));
#109927=CARTESIAN_POINT('Ctrl Pts',(102.624003169811,114.711689019752,18.6276049745265));
#109928=CARTESIAN_POINT('Ctrl Pts',(102.675610628956,114.600685804107,18.5703598901589));
#109929=CARTESIAN_POINT('Ctrl Pts',(102.71161002826,114.523254185689,18.5304278980694));
#109930=CARTESIAN_POINT('Ctrl Pts',(102.745433419478,114.445101907087,18.4901548817165));
#109931=CARTESIAN_POINT('Ctrl Pts',(102.777047644303,114.366394886985,18.4496258700648));
#109932=CARTESIAN_POINT('Ctrl Pts',(102.823247813708,114.251374585771,18.3903978733489));
#109933=CARTESIAN_POINT('Ctrl Pts',(102.864722867663,114.135187036975,18.3306321655255));
#109934=CARTESIAN_POINT('Ctrl Pts',(102.901531071053,114.018391920824,18.2706134932732));
#109935=CARTESIAN_POINT('Ctrl Pts',(102.937741630188,113.903493173523,18.2115693270123));
#109936=CARTESIAN_POINT('Ctrl Pts',(102.969435801921,113.788006913592,18.1522805899092));
#109937=CARTESIAN_POINT('Ctrl Pts',(102.996716610149,113.672452103631,18.0930107152885));
#109938=CARTESIAN_POINT('Ctrl Pts',(103.0236572533,113.55833814947,18.0344798782092));
#109939=CARTESIAN_POINT('Ctrl Pts',(103.046294043363,113.444157746851,17.9759676398993));
#109940=CARTESIAN_POINT('Ctrl Pts',(103.064770924762,113.330390475027,17.9177168476758));
#109941=CARTESIAN_POINT('Ctrl Pts',(103.083597752694,113.214468485561,17.8583628031052));
#109942=CARTESIAN_POINT('Ctrl Pts',(103.09810553606,113.098975924633,17.7992804578883));
#109943=CARTESIAN_POINT('Ctrl Pts',(103.108493117835,112.984392022518,17.7407118118074));
#109944=CARTESIAN_POINT('Ctrl Pts',(103.11888069961,112.869808120403,17.6821431657266));
#109945=CARTESIAN_POINT('Ctrl Pts',(103.125148191384,112.756133239692,17.6240884023553));
#109946=CARTESIAN_POINT('Ctrl Pts',(103.127540027341,112.643812349146,17.5667714908249));
#109947=CARTESIAN_POINT('',(102.130773137971,113.12877600125,16.7843449196451));
#109948=CARTESIAN_POINT('Origin',(102.130773137971,112.591476392903,17.627736365458));
#109949=CARTESIAN_POINT('',(98.658055427728,116.901192069785,19.1876390083006));
#109950=CARTESIAN_POINT('Ctrl Pts',(102.130773137971,113.12877600125,16.7843449196451));
#109951=CARTESIAN_POINT('Ctrl Pts',(102.129541210097,113.219754780199,16.8423047940779));
#109952=CARTESIAN_POINT('Ctrl Pts',(102.12513707587,113.311843832212,16.9009719904615));
#109953=CARTESIAN_POINT('Ctrl Pts',(102.11735496402,113.404673555712,16.9601110466222));
#109954=CARTESIAN_POINT('Ctrl Pts',(102.109380646894,113.499796019651,17.0207107395326));
#109955=CARTESIAN_POINT('Ctrl Pts',(102.097859158136,113.595695981797,17.0818057534281));
#109956=CARTESIAN_POINT('Ctrl Pts',(102.082610667432,113.691944516858,17.143122832762));
#109957=CARTESIAN_POINT('Ctrl Pts',(102.067362176727,113.788193051919,17.2044399120958));
#109958=CARTESIAN_POINT('Ctrl Pts',(102.04838660806,113.88478974815,17.2659787945563));
#109959=CARTESIAN_POINT('Ctrl Pts',(102.025547584254,113.981279721792,17.32744968723));
#109960=CARTESIAN_POINT('Ctrl Pts',(102.002134760291,114.080193877939,17.3904649544842));
#109961=CARTESIAN_POINT('Ctrl Pts',(101.974661669011,114.178995458495,17.4534085031772));
#109962=CARTESIAN_POINT('Ctrl Pts',(101.943029776798,114.277173361135,17.5159547252175));
#109963=CARTESIAN_POINT('Ctrl Pts',(101.918213176454,114.35419821175,17.5650249668875));
#109964=CARTESIAN_POINT('Ctrl Pts',(101.890837765568,114.430838661849,17.6138503184205));
#109965=CARTESIAN_POINT('Ctrl Pts',(101.860877268191,114.506842031523,17.6622698049608));
#109966=CARTESIAN_POINT('Ctrl Pts',(101.823297072858,114.602174944135,17.7230035684625));
#109967=CARTESIAN_POINT('Ctrl Pts',(101.781652124977,114.696490508754,17.7830892098122));
#109968=CARTESIAN_POINT('Ctrl Pts',(101.736039941803,114.789328275652,17.842233390183));
#109969=CARTESIAN_POINT('Ctrl Pts',(101.689918854498,114.88320185184,17.9020374538475));
#109970=CARTESIAN_POINT('Ctrl Pts',(101.639741656534,114.975563920187,17.960878580818));
#109971=CARTESIAN_POINT('Ctrl Pts',(101.585662302037,115.065944022439,18.0184570561319));
#109972=CARTESIAN_POINT('Ctrl Pts',(101.531722030641,115.156091682108,18.0758874491882));
#109973=CARTESIAN_POINT('Ctrl Pts',(101.473899951275,115.244267003823,18.13206132439));
#109974=CARTESIAN_POINT('Ctrl Pts',(101.412397846429,115.330016956085,18.1866900688414));
#109975=CARTESIAN_POINT('Ctrl Pts',(101.351146350976,115.415417493582,18.241096211538));
#109976=CARTESIAN_POINT('Ctrl Pts',(101.286245096838,115.49841184809,18.2939694466098));
#109977=CARTESIAN_POINT('Ctrl Pts',(101.217937281095,115.578574376966,18.3450386097878));
#109978=CARTESIAN_POINT('Ctrl Pts',(101.186873275872,115.615029491049,18.3682630788246));
#109979=CARTESIAN_POINT('Ctrl Pts',(101.155105325772,115.650899301033,18.3911146680263));
#109980=CARTESIAN_POINT('Ctrl Pts',(101.122659028093,115.68614574055,18.4135691264415));
#109981=CARTESIAN_POINT('Ctrl Pts',(101.0521116063,115.762781462129,18.4623914655754));
#109982=CARTESIAN_POINT('Ctrl Pts',(100.978363622636,115.836458768443,18.5093290863245));
#109983=CARTESIAN_POINT('Ctrl Pts',(100.901791816528,115.906892545068,18.5542003507685));
#109984=CARTESIAN_POINT('Ctrl Pts',(100.825934745415,115.976668880168,18.5986527787689));
#109985=CARTESIAN_POINT('Ctrl Pts',(100.747306840761,116.043261681002,18.6410770717642));
#109986=CARTESIAN_POINT('Ctrl Pts',(100.66630123496,116.106430153533,18.6813198270346));
#109987=CARTESIAN_POINT('Ctrl Pts',(100.586032126383,116.169024302791,18.7211966980271));
#109988=CARTESIAN_POINT('Ctrl Pts',(100.503428842294,116.228255876106,18.7589313718869));
#109989=CARTESIAN_POINT('Ctrl Pts',(100.418892915233,116.283930257588,18.7943998646181));
#109990=CARTESIAN_POINT('Ctrl Pts',(100.335716125543,116.338709526955,18.8292981080404));
#109991=CARTESIAN_POINT('Ctrl Pts',(100.250668790082,116.390044933505,18.86200236888));
#109992=CARTESIAN_POINT('Ctrl Pts',(100.164144933692,116.437792300004,18.8924207961082));
#109993=CARTESIAN_POINT('Ctrl Pts',(100.1127731027,116.466141355911,18.9104811365487));
#109994=CARTESIAN_POINT('Ctrl Pts',(100.060880962055,116.493226368303,18.9277361924573));
#109995=CARTESIAN_POINT('Ctrl Pts',(100.008551994609,116.51902448034,18.9441714024207));
#109996=CARTESIAN_POINT('Ctrl Pts',(99.9185293408791,116.563405530074,18.9724452493499));
#109997=CARTESIAN_POINT('Ctrl Pts',(99.8272272742789,116.60397046152,18.9982879608058));
#109998=CARTESIAN_POINT('Ctrl Pts',(99.7351169138548,116.640733423905,19.0217085508407));
#109999=CARTESIAN_POINT('Ctrl Pts',(99.6438991391101,116.677140138702,19.0449021861316));
#110000=CARTESIAN_POINT('Ctrl Pts',(99.5518891069522,116.709818259871,19.0657204453074));
#110001=CARTESIAN_POINT('Ctrl Pts',(99.459535587989,116.738823697393,19.0841989469539));
#110002=CARTESIAN_POINT('Ctrl Pts',(99.3676130313165,116.767693782738,19.1025912197541));
#110003=CARTESIAN_POINT('Ctrl Pts',(99.2753505829284,116.79292542258,19.118665547129));
#110004=CARTESIAN_POINT('Ctrl Pts',(99.1831757243235,116.81461512006,19.1324834083592));
#110005=CARTESIAN_POINT('Ctrl Pts',(99.0917963719081,116.836117626706,19.1461820158764));
#110006=CARTESIAN_POINT('Ctrl Pts',(99.000503424618,116.854139160779,19.1576629992885));
#110007=CARTESIAN_POINT('Ctrl Pts',(98.909693262197,116.868813433443,19.1670115420014));
#110008=CARTESIAN_POINT('Ctrl Pts',(98.8252973413808,116.882451210545,19.175699764217));
#110009=CARTESIAN_POINT('Ctrl Pts',(98.7413184001672,116.893198317966,19.1825464267445));
#110010=CARTESIAN_POINT('Ctrl Pts',(98.658055427728,116.901192069785,19.1876390083006));
#110011=CARTESIAN_POINT('Origin',(98.658055427728,116.363892461438,20.0310304541135));
#110012=CARTESIAN_POINT('Ctrl Pts',(-98.658055427728,116.901192069785,19.1876390083006));
#110013=CARTESIAN_POINT('Ctrl Pts',(-98.7198910767707,117.359332434814,
19.4795066101365));
#110014=CARTESIAN_POINT('Ctrl Pts',(-98.753267544364,117.359332434814,20.0252070315899));
#110015=CARTESIAN_POINT('Ctrl Pts',(-99.1293696548566,116.855943037106,
19.1588121952505));
#110016=CARTESIAN_POINT('Ctrl Pts',(-99.2677105009954,117.306738437858,
19.446000538786));
#110017=CARTESIAN_POINT('Ctrl Pts',(-99.3424103282758,117.302771143975,
19.9891735152834));
#110018=CARTESIAN_POINT('Ctrl Pts',(-99.5889919945833,116.725867007804,
19.0759446253386));
#110019=CARTESIAN_POINT('Ctrl Pts',(-99.8066652068534,117.161445630667,
19.3534388122144));
#110020=CARTESIAN_POINT('Ctrl Pts',(-99.9177723855726,117.140176107338,
19.8992270009864));
#110021=CARTESIAN_POINT('Ctrl Pts',(-100.428111994621,116.312181952855,
18.81239817949));
#110022=CARTESIAN_POINT('Ctrl Pts',(-100.795841460473,116.707311950729,
19.0641237502819));
#110023=CARTESIAN_POINT('Ctrl Pts',(-100.969905330503,116.623069788653,
19.6226521252983));
#110024=CARTESIAN_POINT('Ctrl Pts',(-100.807329783033,116.028688155493,
18.6317927120672));
#110025=CARTESIAN_POINT('Ctrl Pts',(-101.251398637934,116.393125225647,
18.8639647313996));
#110026=CARTESIAN_POINT('Ctrl Pts',(-101.44632552075,116.268702541946,19.4361015042964));
#110027=CARTESIAN_POINT('Ctrl Pts',(-101.43798827313,115.343603325593,18.1953455408074));
#110028=CARTESIAN_POINT('Ctrl Pts',(-102.028797667687,115.638055618215,
18.3829323396626));
#110029=CARTESIAN_POINT('Ctrl Pts',(-102.24070972055,115.412346504578,18.989640439645));
#110030=CARTESIAN_POINT('Ctrl Pts',(-101.689261696108,114.942194008555,
17.9396196025119));
#110031=CARTESIAN_POINT('Ctrl Pts',(-102.351759813475,115.188754496924,
18.0966959571448));
#110032=CARTESIAN_POINT('Ctrl Pts',(-102.55846302405,114.910584858278,18.729848417671));
#110033=CARTESIAN_POINT('Ctrl Pts',(-102.032492840262,114.071490054487,
17.3849200074075));
#110034=CARTESIAN_POINT('Ctrl Pts',(-102.834401800115,114.210791115778,
17.4736645708522));
#110035=CARTESIAN_POINT('Ctrl Pts',(-102.995632264556,113.822204915692,
18.169403322459));
#110036=CARTESIAN_POINT('Ctrl Pts',(-102.124358550889,113.602497971719,
17.0861390989218));
#110037=CARTESIAN_POINT('Ctrl Pts',(-102.989690742433,113.673306623108,
17.1312491849331));
#110038=CARTESIAN_POINT('Ctrl Pts',(-103.114930444616,113.235959798414,
17.868942020258));
#110039=CARTESIAN_POINT('Ctrl Pts',(-102.130773137971,113.12877600125,16.7843449196451));
#110040=CARTESIAN_POINT('Ctrl Pts',(-103.054100984152,113.137669230657,
16.7900105316228));
#110041=CARTESIAN_POINT('Ctrl Pts',(-103.127540027341,112.643812349146,
17.5667714908249));
#110042=CARTESIAN_POINT('',(-102.130773137971,113.12877600125,16.7843449196451));
#110043=CARTESIAN_POINT('',(-98.6580554277281,116.901192069785,19.1876390083006));
#110044=CARTESIAN_POINT('Ctrl Pts',(-102.130773137971,113.12877600125,16.7843449196451));
#110045=CARTESIAN_POINT('Ctrl Pts',(-102.129541210097,113.219754780199,
16.8423047940779));
#110046=CARTESIAN_POINT('Ctrl Pts',(-102.12513707587,113.311843832212,16.9009719904615));
#110047=CARTESIAN_POINT('Ctrl Pts',(-102.11735496402,113.404673555712,16.9601110466222));
#110048=CARTESIAN_POINT('Ctrl Pts',(-102.109427239874,113.49924023049,17.0203566627867));
#110049=CARTESIAN_POINT('Ctrl Pts',(-102.097993715641,113.594575317096,
17.0810918112749));
#110050=CARTESIAN_POINT('Ctrl Pts',(-102.082877571433,113.690257446424,
17.1420480503608));
#110051=CARTESIAN_POINT('Ctrl Pts',(-102.067583745412,113.787064265619,
17.203720795913));
#110052=CARTESIAN_POINT('Ctrl Pts',(-102.04852005374,113.884225968793,17.2656196274945));
#110053=CARTESIAN_POINT('Ctrl Pts',(-102.025547584254,113.981279721792,
17.3274496872299));
#110054=CARTESIAN_POINT('Ctrl Pts',(-102.002134760372,114.080193877598,
17.390464954267));
#110055=CARTESIAN_POINT('Ctrl Pts',(-101.9746616692,114.178995457814,17.4534085027433));
#110056=CARTESIAN_POINT('Ctrl Pts',(-101.943029777125,114.277173360119,
17.5159547245705));
#110057=CARTESIAN_POINT('Ctrl Pts',(-101.918213176695,114.354198211076,
17.565024966458));
#110058=CARTESIAN_POINT('Ctrl Pts',(-101.8908377657,114.430838661515,17.6138503182078));
#110059=CARTESIAN_POINT('Ctrl Pts',(-101.860877268191,114.506842031523,
17.6622698049609));
#110060=CARTESIAN_POINT('Ctrl Pts',(-101.823395201952,114.601926011626,
17.7228449809637));
#110061=CARTESIAN_POINT('Ctrl Pts',(-101.781869605848,114.695997950743,
17.7827754157516));
#110062=CARTESIAN_POINT('Ctrl Pts',(-101.736397167202,114.788600993819,
17.8417700605558));
#110063=CARTESIAN_POINT('Ctrl Pts',(-101.690296764142,114.882482864628,
17.901579408477));
#110064=CARTESIAN_POINT('Ctrl Pts',(-101.640139876933,114.97485443877,17.9604265913069));
#110065=CARTESIAN_POINT('Ctrl Pts',(-101.586080329153,115.065245225504,
18.0180118733862));
#110066=CARTESIAN_POINT('Ctrl Pts',(-101.532020781372,115.155636012238,
18.0755971554654));
#110067=CARTESIAN_POINT('Ctrl Pts',(-101.474058857435,115.244045447249,
18.1319201772854));
#110068=CARTESIAN_POINT('Ctrl Pts',(-101.412397846429,115.330016956084,
18.1866900688412));
#110069=CARTESIAN_POINT('Ctrl Pts',(-101.351146350976,115.415417493582,
18.241096211538));
#110070=CARTESIAN_POINT('Ctrl Pts',(-101.286245096838,115.49841184809,18.2939694466098));
#110071=CARTESIAN_POINT('Ctrl Pts',(-101.217937281096,115.578574376966,
18.3450386097878));
#110072=CARTESIAN_POINT('Ctrl Pts',(-101.186873275873,115.615029491049,
18.3682630788246));
#110073=CARTESIAN_POINT('Ctrl Pts',(-101.155105325772,115.650899301033,
18.3911146680263));
#110074=CARTESIAN_POINT('Ctrl Pts',(-101.122659028093,115.68614574055,18.4135691264415));
#110075=CARTESIAN_POINT('Ctrl Pts',(-101.052242851524,115.762638890336,
18.4623006373257));
#110076=CARTESIAN_POINT('Ctrl Pts',(-100.978638020016,115.836184633168,
18.5091544428931));
#110077=CARTESIAN_POINT('Ctrl Pts',(-100.902219145891,115.906499410021,
18.5539498961215));
#110078=CARTESIAN_POINT('Ctrl Pts',(-100.826230042055,115.976418745273,
18.5984934252658));
#110079=CARTESIAN_POINT('Ctrl Pts',(-100.747458962141,116.043143056184,
18.6410014994207));
#110080=CARTESIAN_POINT('Ctrl Pts',(-100.66630123496,116.106430153533,18.6813198270345));
#110081=CARTESIAN_POINT('Ctrl Pts',(-100.586032126383,116.169024302791,
18.7211966980271));
#110082=CARTESIAN_POINT('Ctrl Pts',(-100.503428842295,116.228255876106,
18.7589313718869));
#110083=CARTESIAN_POINT('Ctrl Pts',(-100.418892915233,116.283930257588,
18.7943998646181));
#110084=CARTESIAN_POINT('Ctrl Pts',(-100.335716125543,116.338709526955,
18.8292981080404));
#110085=CARTESIAN_POINT('Ctrl Pts',(-100.250668790082,116.390044933505,
18.86200236888));
#110086=CARTESIAN_POINT('Ctrl Pts',(-100.164144933692,116.437792300004,
18.8924207961082));
#110087=CARTESIAN_POINT('Ctrl Pts',(-100.1127731027,116.466141355911,18.9104811365487));
#110088=CARTESIAN_POINT('Ctrl Pts',(-100.060880962055,116.493226368303,
18.9277361924573));
#110089=CARTESIAN_POINT('Ctrl Pts',(-100.008551994609,116.51902448034,18.9441714024207));
#110090=CARTESIAN_POINT('Ctrl Pts',(-99.9185293409306,116.563405530049,
18.9724452493338));
#110091=CARTESIAN_POINT('Ctrl Pts',(-99.8272272743832,116.603970461474,
18.9982879607763));
#110092=CARTESIAN_POINT('Ctrl Pts',(-99.7351169140126,116.640733423842,
19.0217085508006));
#110093=CARTESIAN_POINT('Ctrl Pts',(-99.6438991392276,116.67714013866,19.0449021861047));
#110094=CARTESIAN_POINT('Ctrl Pts',(-99.5518891070286,116.709818259846,
19.0657204452916));
#110095=CARTESIAN_POINT('Ctrl Pts',(-99.4595355880238,116.738823697382,
19.084198946947));
#110096=CARTESIAN_POINT('Ctrl Pts',(-99.3676130313398,116.767693782731,
19.10259121975));
#110097=CARTESIAN_POINT('Ctrl Pts',(-99.27535058294,116.792925422577,19.1186655471273));
#110098=CARTESIAN_POINT('Ctrl Pts',(-99.1831757243236,116.81461512006,19.1324834083593));
#110099=CARTESIAN_POINT('Ctrl Pts',(-99.0917963719083,116.836117626706,
19.1461820158765));
#110100=CARTESIAN_POINT('Ctrl Pts',(-99.0005034246181,116.854139160779,
19.1576629992885));
#110101=CARTESIAN_POINT('Ctrl Pts',(-98.9096932621971,116.868813433443,
19.1670115420014));
#110102=CARTESIAN_POINT('Ctrl Pts',(-98.8252973413809,116.882451210545,
19.175699764217));
#110103=CARTESIAN_POINT('Ctrl Pts',(-98.7413184001672,116.893198317966,
19.1825464267445));
#110104=CARTESIAN_POINT('Ctrl Pts',(-98.6580554277281,116.901192069785,
19.1876390083006));
#110105=CARTESIAN_POINT('',(-103.127540027341,112.643812349146,17.5667714908249));
#110106=CARTESIAN_POINT('Origin',(-102.130773137971,112.591476392903,17.627736365458));
#110107=CARTESIAN_POINT('',(-98.753267544364,117.359332434814,20.0252070315899));
#110108=CARTESIAN_POINT('Ctrl Pts',(-98.753267544364,117.359332434814,20.0252070315899));
#110109=CARTESIAN_POINT('Ctrl Pts',(-98.8599249318137,117.349092676853,
20.0186835863151));
#110110=CARTESIAN_POINT('Ctrl Pts',(-98.9675496029879,117.335238415274,
20.0103048156754));
#110111=CARTESIAN_POINT('Ctrl Pts',(-99.075740757618,117.317585414264,19.9999816408738));
#110112=CARTESIAN_POINT('Ctrl Pts',(-99.1899782995916,117.298945854951,
19.9890815435532));
#110113=CARTESIAN_POINT('Ctrl Pts',(-99.3048473326221,117.276070590684,
19.9760133809219));
#110114=CARTESIAN_POINT('Ctrl Pts',(-99.4198449422712,117.248790943546,
19.9606972546618));
#110115=CARTESIAN_POINT('Ctrl Pts',(-99.5304757931849,117.222547175655,
19.9459627216047));
#110116=CARTESIAN_POINT('Ctrl Pts',(-99.6412251045557,117.192227413148,
19.9291478382531));
#110117=CARTESIAN_POINT('Ctrl Pts',(-99.7516224842934,117.157725600321,
19.910204249254));
#110118=CARTESIAN_POINT('Ctrl Pts',(-99.8685561789696,117.121181033262,
19.8901390642164));
#110119=CARTESIAN_POINT('Ctrl Pts',(-99.9850947151877,117.079944032557,
19.8676853866612));
#110120=CARTESIAN_POINT('Ctrl Pts',(-100.100659315961,117.033941978744,
19.8428132367999));
#110121=CARTESIAN_POINT('Ctrl Pts',(-100.216223916734,116.987939924931,
19.8179410869385));
#110122=CARTESIAN_POINT('Ctrl Pts',(-100.330813982019,116.937172845791,
19.7906504862578));
#110123=CARTESIAN_POINT('Ctrl Pts',(-100.443838858038,116.881622947996,
19.7609395631419));
#110124=CARTESIAN_POINT('Ctrl Pts',(-100.549472188222,116.829705875381,
19.7331716605163));
#110125=CARTESIAN_POINT('Ctrl Pts',(-100.653723424595,116.773616964536,
19.7032928246638));
#110126=CARTESIAN_POINT('Ctrl Pts',(-100.756157350845,116.713484271201,
19.6713736765806));
#110127=CARTESIAN_POINT('Ctrl Pts',(-100.860470857431,116.652248191204,
19.6388688377474));
#110128=CARTESIAN_POINT('Ctrl Pts',(-100.962899295043,116.586818658056,
19.6042481755894));
#110129=CARTESIAN_POINT('Ctrl Pts',(-101.062991078712,116.517378813838,
19.5676106067726));
#110130=CARTESIAN_POINT('Ctrl Pts',(-101.163892517781,116.447377261727,
19.5306766719168));
#110131=CARTESIAN_POINT('Ctrl Pts',(-101.262418860597,116.373300475269,
19.4916931860123));
#110132=CARTESIAN_POINT('Ctrl Pts',(-101.358122705027,116.295381843894,
19.4507846426869));
#110133=CARTESIAN_POINT('Ctrl Pts',(-101.454557371629,116.216868203366,
19.4095637099204));
#110134=CARTESIAN_POINT('Ctrl Pts',(-101.548125751129,116.134454084026,
19.3663883483619));
#110135=CARTESIAN_POINT('Ctrl Pts',(-101.638393119989,116.048420873431,
19.3214073778014));
#110136=CARTESIAN_POINT('Ctrl Pts',(-101.708842916383,115.98127565533,19.2863016662074));
#110137=CARTESIAN_POINT('Ctrl Pts',(-101.777282408213,115.911926905222,
19.2500965908454));
#110138=CARTESIAN_POINT('Ctrl Pts',(-101.84351762065,115.840524523262,19.2128709719703));
#110139=CARTESIAN_POINT('Ctrl Pts',(-101.92925742452,115.748095949399,19.1646833517623));
#110140=CARTESIAN_POINT('Ctrl Pts',(-102.011292219193,115.652235945792,
19.1147907639288));
#110141=CARTESIAN_POINT('Ctrl Pts',(-102.089333850063,115.553392057839,
19.0634249872445));
#110142=CARTESIAN_POINT('Ctrl Pts',(-102.167575100893,115.454295340561,
19.0119278238359));
#110143=CARTESIAN_POINT('Ctrl Pts',(-102.241802394611,115.352199990528,
18.9589502029482));
#110144=CARTESIAN_POINT('Ctrl Pts',(-102.311768415583,115.247584124334,
18.9047389977055));
#110145=CARTESIAN_POINT('Ctrl Pts',(-102.381361417495,115.143526010479,
18.8508168157982));
#110146=CARTESIAN_POINT('Ctrl Pts',(-102.446738213484,115.036974741305,
18.7956744549245));
#110147=CARTESIAN_POINT('Ctrl Pts',(-102.507702285347,114.928419401877,
18.7395637630038));
#110148=CARTESIAN_POINT('Ctrl Pts',(-102.568041842758,114.820976100673,
18.6840278676297));
#110149=CARTESIAN_POINT('Ctrl Pts',(-102.624058455806,114.71157010432,18.6275436490598));
#110150=CARTESIAN_POINT('Ctrl Pts',(-102.675610628953,114.600685804113,
18.5703598901621));
#110151=CARTESIAN_POINT('Ctrl Pts',(-102.711610028259,114.523254185692,
18.5304278980716));
#110152=CARTESIAN_POINT('Ctrl Pts',(-102.745433419477,114.445101907089,
18.4901548817176));
#110153=CARTESIAN_POINT('Ctrl Pts',(-102.777047644303,114.366394886985,
18.4496258700648));
#110154=CARTESIAN_POINT('Ctrl Pts',(-102.823247813399,114.25137458654,18.3903978737447));
#110155=CARTESIAN_POINT('Ctrl Pts',(-102.864722867109,114.135187038527,
18.3306321663242));
#110156=CARTESIAN_POINT('Ctrl Pts',(-102.901531070315,114.018391923166,
18.2706134944764));
#110157=CARTESIAN_POINT('Ctrl Pts',(-102.937741629572,113.903493175678,
18.2115693281186));
#110158=CARTESIAN_POINT('Ctrl Pts',(-102.969435801412,113.788006915554,
18.1522805909159));
#110159=CARTESIAN_POINT('Ctrl Pts',(-102.996716609732,113.672452105397,
18.0930107161944));
#110160=CARTESIAN_POINT('Ctrl Pts',(-103.023657253131,113.558338150375,
18.0344798786731));
#110161=CARTESIAN_POINT('Ctrl Pts',(-103.046294043375,113.444157746893,
17.9759676399204));
#110162=CARTESIAN_POINT('Ctrl Pts',(-103.064770924894,113.330390474212,
17.9177168472586));
#110163=CARTESIAN_POINT('Ctrl Pts',(-103.083597752785,113.214468484884,
17.8583628027587));
#110164=CARTESIAN_POINT('Ctrl Pts',(-103.098105536118,113.098975924094,
17.7992804576126));
#110165=CARTESIAN_POINT('Ctrl Pts',(-103.108493117871,112.984392022115,
17.7407118116016));
#110166=CARTESIAN_POINT('Ctrl Pts',(-103.118880699624,112.869808120137,
17.6821431655905));
#110167=CARTESIAN_POINT('Ctrl Pts',(-103.125148191387,112.756133239561,
17.6240884022881));
#110168=CARTESIAN_POINT('Ctrl Pts',(-103.127540027341,112.643812349146,
17.5667714908249));
#110169=CARTESIAN_POINT('Origin',(-98.658055427728,116.363892461438,20.0310304541135));
#110170=CARTESIAN_POINT('Ctrl Pts',(-98.2764929817419,116.919432176279,
19.1992592377019));
#110171=CARTESIAN_POINT('Ctrl Pts',(-98.2764929817419,117.382132567932,
19.4940318968881));
#110172=CARTESIAN_POINT('Ctrl Pts',(-98.2764929817419,117.382132567932,
20.0426506835148));
#110173=CARTESIAN_POINT('Ctrl Pts',(-98.4041118844404,116.919432176278,
19.1992592377016));
#110174=CARTESIAN_POINT('Ctrl Pts',(-98.4247090881099,117.381066565548,
19.4933527784717));
#110175=CARTESIAN_POINT('Ctrl Pts',(-98.4358976362686,117.382132567932,
20.0407065803513));
#110176=CARTESIAN_POINT('Ctrl Pts',(-98.5314919654227,116.913342932014,
19.1953799612701));
#110177=CARTESIAN_POINT('Ctrl Pts',(-98.5727785428069,117.373456132918,
19.4885043981726));
#110178=CARTESIAN_POINT('Ctrl Pts',(-98.5950632664582,117.374521007804,
20.0348832197471));
#110179=CARTESIAN_POINT('Ctrl Pts',(-98.658055427728,116.901192069785,19.1876390083006));
#110180=CARTESIAN_POINT('Ctrl Pts',(-98.7198910767707,117.359332434814,
19.4795066101365));
#110181=CARTESIAN_POINT('Ctrl Pts',(-98.753267544364,117.359332434814,20.0252070315899));
#110182=CARTESIAN_POINT('',(-98.2764929817419,117.382132567932,20.0426506835148));
#110183=CARTESIAN_POINT('Origin',(-98.2519472830972,113.414030791537,18.0190737699654));
#110184=CARTESIAN_POINT('',(-98.2764929817419,116.919432176279,19.1992592377019));
#110185=CARTESIAN_POINT('Origin',(-98.2764929817419,116.382132567932,20.0426506835148));
#110186=CARTESIAN_POINT('Origin',(-98.2767159729364,114.074846720694,17.3870584396238));
#110187=CARTESIAN_POINT('Ctrl Pts',(98.2764929817419,117.382132567932,20.0426506835148));
#110188=CARTESIAN_POINT('Ctrl Pts',(98.2764929817419,117.382132567932,19.4940318968881));
#110189=CARTESIAN_POINT('Ctrl Pts',(98.2764929817419,116.919432176279,19.1992592377019));
#110190=CARTESIAN_POINT('Ctrl Pts',(98.4358976362686,117.382132567932,20.0407065803513));
#110191=CARTESIAN_POINT('Ctrl Pts',(98.4247090881098,117.381066565548,19.4933527784717));
#110192=CARTESIAN_POINT('Ctrl Pts',(98.4041118844403,116.919432176278,19.1992592377016));
#110193=CARTESIAN_POINT('Ctrl Pts',(98.5950632664581,117.374521007804,20.0348832197471));
#110194=CARTESIAN_POINT('Ctrl Pts',(98.5727785428068,117.373456132918,19.4885043981726));
#110195=CARTESIAN_POINT('Ctrl Pts',(98.5314919654226,116.913342932014,19.1953799612701));
#110196=CARTESIAN_POINT('Ctrl Pts',(98.7532675443639,117.359332434814,20.0252070315899));
#110197=CARTESIAN_POINT('Ctrl Pts',(98.7198910767706,117.359332434814,19.4795066101365));
#110198=CARTESIAN_POINT('Ctrl Pts',(98.658055427728,116.901192069785,19.1876390083006));
#110199=CARTESIAN_POINT('',(98.2764929817419,116.919432176279,19.1992592377019));
#110200=CARTESIAN_POINT('Origin',(98.2767159729363,114.074846720694,17.3870584396238));
#110201=CARTESIAN_POINT('',(98.2764929817419,117.382132567932,20.0426506835148));
#110202=CARTESIAN_POINT('Origin',(98.2764929817419,116.382132567932,20.0426506835148));
#110203=CARTESIAN_POINT('Origin',(98.2519472830971,113.414030791537,18.0190737699654));
#110204=CARTESIAN_POINT('Origin',(-3.5527136788005E-14,116.382132567932,
20.0426506835148));
#110205=CARTESIAN_POINT('',(65.4746552313156,117.382132567932,20.0426506835148));
#110206=CARTESIAN_POINT('',(65.4746552313156,116.919432176279,19.1992592377019));
#110207=CARTESIAN_POINT('Origin',(65.4746552313156,116.382132567932,20.0426506835148));
#110208=CARTESIAN_POINT('',(98.242938019288,117.382132567932,20.0426506835148));
#110209=CARTESIAN_POINT('',(65.5082101937694,116.919432176279,19.1992592377019));
#110210=CARTESIAN_POINT('Ctrl Pts',(89.2651916126169,103.879953906884,15.9677529465226));
#110211=CARTESIAN_POINT('Ctrl Pts',(89.4314322305934,103.473365680176,15.9642047048228));
```
