## Supplementary Material 4 for "De novo Powered Air-Purifying Respirator Design and Fabrication for Pandemic Response": Pelican Case PAPR Assembly.step (part 9 of 22)

```
#110212=CARTESIAN_POINT('Ctrl Pts',(89.5438937768569,103.201132358137,15.6383152478518));
#110213=CARTESIAN_POINT('Ctrl Pts',(83.9298747746067,101.698683601954,15.9487172889555));
#110214=CARTESIAN_POINT('Ctrl Pts',(84.0643743632277,101.25726728379,15.9448651072321));
#110215=CARTESIAN_POINT('Ctrl Pts',(84.2177683851497,100.999236865863,15.594310344425));
#110216=CARTESIAN_POINT('Ctrl Pts',(78.5973029403185,99.5107256427142,15.9296232691135));
#110217=CARTESIAN_POINT('Ctrl Pts',(78.726104150439,99.0424131449717,15.9255363676788));
#110218=CARTESIAN_POINT('Ctrl Pts',(78.8949144946474,98.7898183210443,15.5466842957212));
#110219=CARTESIAN_POINT('Ctrl Pts',(73.2685061953013,97.3135726316137,15.9104490052696));
#110220=CARTESIAN_POINT('Ctrl Pts',(73.4619189435033,96.8445207581927,15.9063556515832));
#110221=CARTESIAN_POINT('Ctrl Pts',(73.5761368283876,96.5711002283222,15.4944935444539));
#110222=CARTESIAN_POINT('',(73.2685061953013,97.3135726316137,15.9104490052696));
#110223=CARTESIAN_POINT('',(73.5761368275794,96.5711002282634,15.4944935443466));
#110224=CARTESIAN_POINT('Origin',(73.2685061953013,97.322299167112,14.9104870822054));
#110225=CARTESIAN_POINT('',(89.2651916126169,103.879953906884,15.9677529465226));
#110226=CARTESIAN_POINT('Ctrl Pts',(73.2685061953013,97.3135726316137,15.9104490052696));
#110227=CARTESIAN_POINT('Ctrl Pts',(78.5973029403185,99.5107256427142,15.9296232691135));
#110228=CARTESIAN_POINT('Ctrl Pts',(83.9298747746067,101.698683601954,15.9487172889555));
#110229=CARTESIAN_POINT('Ctrl Pts',(89.2651916126169,103.879953906884,15.9677529465226));
#110230=CARTESIAN_POINT('',(89.5438937769224,103.201132358156,15.6383152478448));
#110231=CARTESIAN_POINT('Origin',(89.2651916126169,103.888680442382,14.9677910234584));
#110232=CARTESIAN_POINT('Ctrl Pts',(89.5438937768572,103.201132358149,15.638315247864));
#110233=CARTESIAN_POINT('Ctrl Pts',(88.9278180455427,102.946437945994,15.6332251774865));
#110234=CARTESIAN_POINT('Ctrl Pts',(88.3117845860774,102.691642220059,15.628086738327));
#110235=CARTESIAN_POINT('Ctrl Pts',(87.6957946101716,102.436742455174,15.6228984295394));
#110236=CARTESIAN_POINT('Ctrl Pts',(85.2318340230326,101.41714311279,15.6021451886317));
#110237=CARTESIAN_POINT('Ctrl Pts',(82.7685681009663,100.395878948832,15.5805938644989));
#110238=CARTESIAN_POINT('Ctrl Pts',(80.3060761462289,99.3727734403469,15.5581487685272));
#110239=CARTESIAN_POINT('Ctrl Pts',(78.0621012866902,98.4404564696131,15.5376954098945));
#110240=CARTESIAN_POINT('Ctrl Pts',(75.8187679669419,97.5066095868228,15.5164994660178));
#110241=CARTESIAN_POINT('Ctrl Pts',(73.5761368283876,96.5711002283223,15.4944935444539));
#110242=CARTESIAN_POINT('Ctrl Pts',(102.155590917988,111.669414816724,16.0908625889081));
#110243=CARTESIAN_POINT('Ctrl Pts',(103.0869956563,111.705244211245,16.0981529110447));
#110244=CARTESIAN_POINT('Ctrl Pts',(103.152357807358,111.522363156533,17.0098184143382));
#110245=CARTESIAN_POINT('Ctrl Pts',(102.145994897101,112.028719833662,16.1639715362908));
#110246=CARTESIAN_POINT('Ctrl Pts',(103.073268735977,112.054843502077,16.1738370413966));
#110247=CARTESIAN_POINT('Ctrl Pts',(103.142761772426,111.761900185149,17.0585577839508));
#110248=CARTESIAN_POINT('Ctrl Pts',(102.139598884575,112.373906795659,16.3034401979638));
#110249=CARTESIAN_POINT('Ctrl Pts',(103.064118900597,112.390932644311,16.3127579157413));
#110250=CARTESIAN_POINT('Ctrl Pts',(103.136365775921,111.992024330101,17.1515367275494));
#110251=CARTESIAN_POINT('Ctrl Pts',(102.136807271674,112.683150792461,16.5004503516593));
#110252=CARTESIAN_POINT('Ctrl Pts',(103.060135117855,112.692044021868,16.5061159636369));
#110253=CARTESIAN_POINT('Ctrl Pts',(103.133574161045,112.198187140357,17.282876922839));
#110254=CARTESIAN_POINT('',(103.133574161045,112.198187140357,17.282876922839));
#110255=CARTESIAN_POINT('',(102.136807271674,112.683150792461,16.5004503516593));
#110256=CARTESIAN_POINT('Origin',(102.136807271674,112.145851184114,17.3438417974722));
#110257=CARTESIAN_POINT('',(103.152357991749,111.52236016824,17.0098188637588));
#110258=CARTESIAN_POINT('Origin',(103.259984063033,111.286331184335,18.5668679397602));
#110259=CARTESIAN_POINT('',(102.155590917988,111.669414816724,16.0908625889081));
#110260=CARTESIAN_POINT('Origin',(102.155590917988,111.47002720029,17.0707832889714));
#110261=CARTESIAN_POINT('Origin',(102.263205225095,111.31545471953,18.4262192663111));
#110262=CARTESIAN_POINT('Origin',(102.175142494622,109.314766794926,15.5402421272843));
#110263=CARTESIAN_POINT('',(103.171909383993,109.367102751169,15.4792772526511));
#110264=CARTESIAN_POINT('',(102.133310989776,112.941353780217,16.6649437964103));
#110265=CARTESIAN_POINT('Origin',(99.3860129527512,112.382132567932,38.1831418573642));
#110266=CARTESIAN_POINT('',(98.280138458075,117.382132567932,20.1022536947037));
#110267=CARTESIAN_POINT('',(97.8767940381346,117.382132567932,13.5076307215865));
#110268=CARTESIAN_POINT('',(103.263973614417,112.643814629256,19.7974428789679));
#110269=CARTESIAN_POINT('Origin',(98.280138458075,112.382132567932,20.1022536947037));
#110270=CARTESIAN_POINT('',(104.369847399603,112.643812349146,37.8783174841985));
#110271=CARTESIAN_POINT('Ctrl Pts',(-97.5051234287926,-115.419777452757,
28.4480505865553));
#110272=CARTESIAN_POINT('Ctrl Pts',(-97.9138852497871,-116.489934836761,
27.4702847606897));
#110273=CARTESIAN_POINT('Ctrl Pts',(-99.3935493801313,-116.311794923359,
27.2530077584613));
#110274=CARTESIAN_POINT('Ctrl Pts',(-97.5192048866605,-115.469461103955,
28.5293073480588));
#110275=CARTESIAN_POINT('Ctrl Pts',(-97.9430508702468,-116.629337363666,
27.6861331013147));
#110276=CARTESIAN_POINT('Ctrl Pts',(-99.4132767595493,-116.509401310441,
27.4940279913022));
#110277=CARTESIAN_POINT('Ctrl Pts',(-97.5289945958698,-115.509468661777,
28.6190022873196));
#110278=CARTESIAN_POINT('Ctrl Pts',(-97.9623006197534,-116.742933660216,
27.9182250291938));
#110279=CARTESIAN_POINT('Ctrl Pts',(-99.4272137239093,-116.667016191805,
27.7611066763525));
#110280=CARTESIAN_POINT('Ctrl Pts',(-97.5410872278043,-115.569325432214,
28.8157583461095));
#110281=CARTESIAN_POINT('Ctrl Pts',(-97.9854167689315,-116.91286737722,
28.4200676364569));
#110282=CARTESIAN_POINT('Ctrl Pts',(-99.4449693270445,-116.898580359798,
28.348491295886));
#110283=CARTESIAN_POINT('Ctrl Pts',(-97.5430891852892,-115.587720152682,
28.9185080306863));
#110284=CARTESIAN_POINT('Ctrl Pts',(-97.9888508920132,-116.965707949831,
28.6799926194242));
#110285=CARTESIAN_POINT('Ctrl Pts',(-99.4483557256145,-116.96693081337,
28.6560054649566));
#110286=CARTESIAN_POINT('Ctrl Pts',(-97.5412510575182,-115.59416098667,
29.023814529306));
#110287=CARTESIAN_POINT('Ctrl Pts',(-97.9850517892252,-116.984698963631,
28.9465121538034));
#110288=CARTESIAN_POINT('Ctrl Pts',(-99.4465175870886,-116.986253405912,
28.9719270604328));
#110289=CARTESIAN_POINT('',(-97.5412510575182,-115.59416098667,29.023814529306));
#110290=CARTESIAN_POINT('',(-99.4465175870886,-116.986253405912,28.9719270604328));
#110291=CARTESIAN_POINT('Origin',(-99.4465175870885,-114.989983809068,29.0940241395025));
#110292=CARTESIAN_POINT('Ctrl Pts',(-99.3935493801313,-116.311794923359,
27.2530077584613));
#110293=CARTESIAN_POINT('Ctrl Pts',(-99.4034787514753,-116.411256040607,
27.3743203435034));
#110294=CARTESIAN_POINT('Ctrl Pts',(-99.4119049995973,-116.500217455825,
27.5017782307911));
#110295=CARTESIAN_POINT('Ctrl Pts',(-99.4189548530921,-116.578713997906,
27.6353988793034));
#110296=CARTESIAN_POINT('Ctrl Pts',(-99.426004706587,-116.657210539986,
27.7690195278157));
#110297=CARTESIAN_POINT('Ctrl Pts',(-99.4316780750587,-116.725242362174,
27.9088029104408));
#110298=CARTESIAN_POINT('Ctrl Pts',(-99.4360910350885,-116.782798290975,
28.0547990246084));
#110299=CARTESIAN_POINT('Ctrl Pts',(-99.4361260354293,-116.783254782108,
28.0559569579964));
#110300=CARTESIAN_POINT('Ctrl Pts',(-99.4361609497137,-116.783710526976,
28.0571150835234));
#110301=CARTESIAN_POINT('Ctrl Pts',(-99.4361957779692,-116.784165525586,
28.0582734008807));
#110302=CARTESIAN_POINT('Ctrl Pts',(-99.439212558922,-116.823576949359,
28.1586054354028));
#110303=CARTESIAN_POINT('Ctrl Pts',(-99.4415842908152,-116.857389296805,
28.2603647929823));
#110304=CARTESIAN_POINT('Ctrl Pts',(-99.4433288466329,-116.885618616289,
28.3634401055444));
#110305=CARTESIAN_POINT('Ctrl Pts',(-99.4450722966244,-116.913830041979,
28.466450081487));
#110306=CARTESIAN_POINT('Ctrl Pts',(-99.4461893476848,-116.936465593057,
28.5707746706346));
#110307=CARTESIAN_POINT('Ctrl Pts',(-99.4466921116998,-116.953491658508,
28.6763169357051));
#110308=CARTESIAN_POINT('Ctrl Pts',(-99.4471566599488,-116.969223549926,
28.7738367918784));
#110309=CARTESIAN_POINT('Ctrl Pts',(-99.4470966889957,-116.980165861348,
28.8723965866116));
#110310=CARTESIAN_POINT('Ctrl Pts',(-99.4465175870886,-116.986253405912,
28.9719270604328));
#110311=CARTESIAN_POINT('Ctrl Pts',(-97.5412510575182,-115.59416098667,
29.023814529306));
#110312=CARTESIAN_POINT('Ctrl Pts',(-97.5419514004732,-115.591706982042,
28.9836919082947));
#110313=CARTESIAN_POINT('Ctrl Pts',(-97.5420962153442,-115.587519481437,
28.9439046893994));
#110314=CARTESIAN_POINT('Ctrl Pts',(-97.5416658476373,-115.581580639973,
28.9044234725578));
#110315=CARTESIAN_POINT('Ctrl Pts',(-97.5412419623497,-115.575731252388,
28.865536942075));
#110316=CARTESIAN_POINT('Ctrl Pts',(-97.5402601234712,-115.568182732752,
28.8269468412915));
#110317=CARTESIAN_POINT('Ctrl Pts',(-97.5386858957762,-115.558873740357,
28.788642567528));
#110318=CARTESIAN_POINT('Ctrl Pts',(-97.5377050472265,-115.55307361899,
28.7647764575041));
#110319=CARTESIAN_POINT('Ctrl Pts',(-97.536493916228,-115.546589196471,
28.7410216751686));
#110320=CARTESIAN_POINT('Ctrl Pts',(-97.5350409173333,-115.539397063135,
28.7173803098534));
#110321=CARTESIAN_POINT('Ctrl Pts',(-97.5327412315829,-115.528013952929,
28.6799627239656));
#110322=CARTESIAN_POINT('Ctrl Pts',(-97.5298802277068,-115.515070074887,
28.6434511547678));
#110323=CARTESIAN_POINT('Ctrl Pts',(-97.5263810430479,-115.500452304458,
28.6077995431371));
#110324=CARTESIAN_POINT('Ctrl Pts',(-97.5229261180633,-115.486019427888,
28.5725988733322));
#110325=CARTESIAN_POINT('Ctrl Pts',(-97.5188492154216,-115.469954698628,
28.5382365506075));
#110326=CARTESIAN_POINT('Ctrl Pts',(-97.5140566526178,-115.45211442781,
28.5046992168948));
#110327=CARTESIAN_POINT('Ctrl Pts',(-97.5113196107793,-115.441925814819,
28.485545981083));
#110328=CARTESIAN_POINT('Ctrl Pts',(-97.5083487775704,-115.431157460155,
28.4666623892936));
#110329=CARTESIAN_POINT('Ctrl Pts',(-97.5051234287926,-115.419777452757,
28.4480505865553));
#110330=CARTESIAN_POINT('Origin',(-99.2715641851582,-115.603021257528,39.1170978232589));
#110331=CARTESIAN_POINT('',(-99.4332411042329,-117.03277425709,29.7325362538233));
#110332=CARTESIAN_POINT('',(-97.3662976555879,-116.20719843513,39.0468882130625));
#110333=CARTESIAN_POINT('Origin',(-64.4298934694651,-115.428905333979,36.2703276371478));
#110334=CARTESIAN_POINT('',(-64.416545093182,-117.378402164776,35.3835025929877));
#110335=CARTESIAN_POINT('',(-66.3218116227523,-115.986309745534,35.435390061861));
#110336=CARTESIAN_POINT('Origin',(-64.416545093182,-115.382132567932,35.5055996720575));
#110337=CARTESIAN_POINT('',(-66.2098971555394,-115.59416098667,29.023814529306));
#110338=CARTESIAN_POINT('',(-66.3351599990354,-116.033082511581,36.2001180269513));
#110339=CARTESIAN_POINT('',(-64.3046306259691,-116.986253405912,28.9719270604328));
#110340=CARTESIAN_POINT('Origin',(-64.3046306259691,-114.989983809068,29.0940241395025));
#110341=CARTESIAN_POINT('',(-64.2682165503904,-116.858658333541,26.8857660677122));
#110342=CARTESIAN_POINT('Ctrl Pts',(-66.2098971555394,-115.59416098667,
29.023814529306));
#110343=CARTESIAN_POINT('Ctrl Pts',(-65.7660964238324,-116.984698963631,
28.9465121538034));
#110344=CARTESIAN_POINT('Ctrl Pts',(-64.3046306259691,-116.986253405912,
28.9719270604328));
#110345=CARTESIAN_POINT('Ctrl Pts',(-66.2080547733138,-115.58770524331,
28.9182642781231));
#110346=CARTESIAN_POINT('Ctrl Pts',(-65.7622884387514,-116.965663544237,
28.6793694637762));
#110347=CARTESIAN_POINT('Ctrl Pts',(-64.3027882260273,-116.966886013537,
28.6552729941573));
#110348=CARTESIAN_POINT('Ctrl Pts',(-66.2100440285541,-115.569436483032,
28.8162553064259));
#110349=CARTESIAN_POINT('Ctrl Pts',(-65.7657005171654,-116.913184583536,
28.4213272572577));
#110350=CARTESIAN_POINT('Ctrl Pts',(-64.3061525802962,-116.899001152566,
28.34997732243));
#110351=CARTESIAN_POINT('Ctrl Pts',(-66.2221148828491,-115.509633398204,
28.6194124778692));
#110352=CARTESIAN_POINT('Ctrl Pts',(-65.788771911221,-116.743400285514,
27.9192806110578));
#110353=CARTESIAN_POINT('Ctrl Pts',(-64.3238790172971,-116.667662279428,
27.7623288188441));
#110354=CARTESIAN_POINT('Ctrl Pts',(-66.2319733826899,-115.46935505603,
28.5291339069239));
#110355=CARTESIAN_POINT('Ctrl Pts',(-65.808156561772,-116.629054314172,
27.6856948290335));
#110356=CARTESIAN_POINT('Ctrl Pts',(-64.3379106889011,-116.509008291496,
27.4935486266475));
#110357=CARTESIAN_POINT('Ctrl Pts',(-66.246024784265,-115.419777452757,
28.4480505865553));
#110358=CARTESIAN_POINT('Ctrl Pts',(-65.8372629632705,-116.489934836761,
27.4702847606897));
#110359=CARTESIAN_POINT('Ctrl Pts',(-64.3575988329263,-116.311794923359,
27.2530077584613));
#110360=CARTESIAN_POINT('',(-66.246024784265,-115.419777452757,28.4480505865553));
#110361=CARTESIAN_POINT('Ctrl Pts',(-66.246024784265,-115.419777452757,
28.4480505865553));
#110362=CARTESIAN_POINT('Ctrl Pts',(-66.2405371462277,-115.439139501876,
28.479716878693));
#110363=CARTESIAN_POINT('Ctrl Pts',(-66.2357747523587,-115.456777087942,
28.5122781001717));
#110364=CARTESIAN_POINT('Ctrl Pts',(-66.2316492712038,-115.472802222068,
28.5456458388769));
#110365=CARTESIAN_POINT('Ctrl Pts',(-66.2274211914149,-115.48922589319,
28.5798434164013));
#110366=CARTESIAN_POINT('Ctrl Pts',(-66.2238621823745,-115.503956154336,
28.6148883656535));
#110367=CARTESIAN_POINT('Ctrl Pts',(-66.2208963354231,-115.517086652109,
28.6507295562955));
#110368=CARTESIAN_POINT('Ctrl Pts',(-66.2190703028741,-115.525170925071,
28.6727965010096));
#110369=CARTESIAN_POINT('Ctrl Pts',(-66.2174694896098,-115.532648232687,
28.6951661219631));
#110370=CARTESIAN_POINT('Ctrl Pts',(-66.2160794502376,-115.539534956665,
28.7178338853356));
#110371=CARTESIAN_POINT('Ctrl Pts',(-66.2137263815647,-115.551192852676,
28.7562060386313));
#110372=CARTESIAN_POINT('Ctrl Pts',(-66.2120102879966,-115.560970354678,
28.7947401286966));
#110373=CARTESIAN_POINT('Ctrl Pts',(-66.2108829399057,-115.56897740291,
28.8335353806346));
#110374=CARTESIAN_POINT('Ctrl Pts',(-66.2097480074114,-115.57703831976,
28.872591633451));
#110375=CARTESIAN_POINT('Ctrl Pts',(-66.2092098434673,-115.583304875638,
28.9119126023308));
#110376=CARTESIAN_POINT('Ctrl Pts',(-66.2092366451296,-115.587841667769,
28.9516145165692));
#110377=CARTESIAN_POINT('Ctrl Pts',(-66.2092527920471,-115.590574901542,
28.9755333141951));
#110378=CARTESIAN_POINT('Ctrl Pts',(-66.2094743264071,-115.59267939163,
28.9995906645344));
#110379=CARTESIAN_POINT('Ctrl Pts',(-66.2098971555394,-115.59416098667,
29.023814529306));
#110380=CARTESIAN_POINT('',(-64.3575988329263,-116.311794923359,27.2530077584613));
#110381=CARTESIAN_POINT('Origin',(-64.3575988329263,-114.765164314884,28.5210510388453));
#110382=CARTESIAN_POINT('Ctrl Pts',(-64.3046306259691,-116.986253405912,
28.9719270604328));
#110383=CARTESIAN_POINT('Ctrl Pts',(-64.3034720585025,-116.974074491764,
28.7728035742578));
#110384=CARTESIAN_POINT('Ctrl Pts',(-64.3043717082409,-116.942706450573,
28.5780423428433));
#110385=CARTESIAN_POINT('Ctrl Pts',(-64.3074120475915,-116.892227971421,
28.3876273365325));
#110386=CARTESIAN_POINT('Ctrl Pts',(-64.3091818860805,-116.862843503122,
28.2767831944202));
#110387=CARTESIAN_POINT('Ctrl Pts',(-64.3116772414539,-116.826982284833,
28.1674120531894));
#110388=CARTESIAN_POINT('Ctrl Pts',(-64.3149154170952,-116.784652017481,
28.0595126971544));
#110389=CARTESIAN_POINT('Ctrl Pts',(-64.3149490297993,-116.784212623542,
28.0583926871457));
#110390=CARTESIAN_POINT('Ctrl Pts',(-64.3149827227639,-116.783772530237,
28.0572728298892));
#110391=CARTESIAN_POINT('Ctrl Pts',(-64.3150164960152,-116.783331737502,
28.0561531252657));
#110392=CARTESIAN_POINT('Ctrl Pts',(-64.3181629420224,-116.742265790717,
27.9518371353287));
#110393=CARTESIAN_POINT('Ctrl Pts',(-64.3219640806846,-116.695737676538,
27.8505541501912));
#110394=CARTESIAN_POINT('Ctrl Pts',(-64.3264526644911,-116.643842284629,
27.7523722902933));
#110395=CARTESIAN_POINT('Ctrl Pts',(-64.3309539390791,-116.591800166467,
27.6539128362633));
#110396=CARTESIAN_POINT('Ctrl Pts',(-64.3361465119687,-116.534360137898,
27.5585718203258));
#110397=CARTESIAN_POINT('Ctrl Pts',(-64.3420699107445,-116.471577568859,
27.4664507579061));
#110398=CARTESIAN_POINT('Ctrl Pts',(-64.3467769378356,-116.421687418879,
27.3932467828094));
#110399=CARTESIAN_POINT('Ctrl Pts',(-64.3519455766614,-116.368422795824,
27.3220766949892));
#110400=CARTESIAN_POINT('Ctrl Pts',(-64.3575988329263,-116.311794923359,
27.2530077584613));
#110401=CARTESIAN_POINT('Ctrl Pts',(-66.246024784265,-115.419777452757,
28.4480505865553));
#110402=CARTESIAN_POINT('Ctrl Pts',(-65.8372629632705,-116.489934836761,
27.4702847606897));
#110403=CARTESIAN_POINT('Ctrl Pts',(-64.3575988329263,-116.311794923359,
27.2530077584613));
#110404=CARTESIAN_POINT('Ctrl Pts',(-66.4147997491204,-114.824288257329,
27.4741384395942));
#110405=CARTESIAN_POINT('Ctrl Pts',(-65.9269543872104,-115.768423056255,
26.5902578551561));
#110406=CARTESIAN_POINT('Ctrl Pts',(-64.5941098562729,-115.522096158316,
26.2898132836478));
#110407=CARTESIAN_POINT('Ctrl Pts',(-66.6677144615641,-114.261438397873,
26.5541385696801));
#110408=CARTESIAN_POINT('Ctrl Pts',(-66.1375127086599,-115.04989905207,
25.713875136231));
#110409=CARTESIAN_POINT('Ctrl Pts',(-64.9450043389663,-114.775600662364,
25.3793137754768));
#110410=CARTESIAN_POINT('Ctrl Pts',(-67.3182236040253,-113.253284993014,
24.9073962215916));
#110411=CARTESIAN_POINT('Ctrl Pts',(-66.7755769921574,-113.769862204339,
24.1526159904957));
#110412=CARTESIAN_POINT('Ctrl Pts',(-65.8427905315203,-113.438437925684,
23.7483782632163));
#110413=CARTESIAN_POINT('Ctrl Pts',(-67.7156869382783,-112.808249559854,
24.1810919228117));
#110414=CARTESIAN_POINT('Ctrl Pts',(-67.1978248446061,-113.194532020131,
23.4508865727152));
#110415=CARTESIAN_POINT('Ctrl Pts',(-66.3895056966442,-112.848109306995,
23.0283552759517));
#110416=CARTESIAN_POINT('Ctrl Pts',(-68.6176387043294,-112.078129132897,
22.9909460988365));
#110417=CARTESIAN_POINT('Ctrl Pts',(-68.1946438118162,-112.260338811404,
22.3114524278322));
#110418=CARTESIAN_POINT('Ctrl Pts',(-67.6271464700082,-111.879494315537,
21.8469369310164));
#110419=CARTESIAN_POINT('Ctrl Pts',(-69.1219908792194,-111.793154437916,
22.5272843681624));
#110420=CARTESIAN_POINT('Ctrl Pts',(-68.7712734526803,-111.889825264508,
21.85953757496));
#110421=CARTESIAN_POINT('Ctrl Pts',(-68.3178851091787,-111.501354270771,
21.3857200494069));
#110422=CARTESIAN_POINT('Ctrl Pts',(-70.1899995265931,-111.410185844685,
21.9064034919725));
#110423=CARTESIAN_POINT('Ctrl Pts',(-70.0012713793431,-111.398741171558,
21.2605629963973));
#110424=CARTESIAN_POINT('Ctrl Pts',(-69.7782157988429,-110.992983623421,
20.7656610846962));
#110425=CARTESIAN_POINT('Ctrl Pts',(-70.7534438596504,-111.312249780998,
21.7492778204213));
#110426=CARTESIAN_POINT('Ctrl Pts',(-70.6614428357029,-111.271720694762,
21.1056362991829));
#110427=CARTESIAN_POINT('Ctrl Pts',(-70.5475252608491,-110.862829819233,
20.6069126724923));
#110428=CARTESIAN_POINT('Ctrl Pts',(-71.3199744361711,-111.312468807607,
21.7528588738135));
#110429=CARTESIAN_POINT('Ctrl Pts',(-71.3199744361711,-111.272976675217,
21.1071682168009));
#110430=CARTESIAN_POINT('Ctrl Pts',(-71.3199744361711,-110.862829819238,
20.6069126724991));
#110431=CARTESIAN_POINT('',(-71.3199744361711,-111.312468807607,21.7528588738134));
#110432=CARTESIAN_POINT('Ctrl Pts',(-71.3199744361711,-111.312468807607,
21.7528588738134));
#110433=CARTESIAN_POINT('Ctrl Pts',(-71.2156942828153,-111.312428491816,
21.7521997164574));
#110434=CARTESIAN_POINT('Ctrl Pts',(-71.1104930199255,-111.315715502801,
21.7569824684905));
#110435=CARTESIAN_POINT('Ctrl Pts',(-71.0046507254396,-111.322484402624,
21.7674617557449));
#110436=CARTESIAN_POINT('Ctrl Pts',(-70.8990646960526,-111.329236913604,
21.7779156705752));
#110437=CARTESIAN_POINT('Ctrl Pts',(-70.7928409133062,-111.339454508317,
21.7940386277285));
#110438=CARTESIAN_POINT('Ctrl Pts',(-70.6862735249999,-111.353264885551,
21.8160413553439));
#110439=CARTESIAN_POINT('Ctrl Pts',(-70.5797698832376,-111.367067001684,
21.8380309213545));
#110440=CARTESIAN_POINT('Ctrl Pts',(-70.4729232384087,-111.384457634428,
21.8658932775567));
#110441=CARTESIAN_POINT('Ctrl Pts',(-70.3660405489204,-111.405538002695,
21.8997958748991));
#110442=CARTESIAN_POINT('Ctrl Pts',(-70.2591121987383,-111.426627376576,
21.9337129555607));
#110443=CARTESIAN_POINT('Ctrl Pts',(-70.1521479801535,-111.451409663586,
21.9736754804084));
#110444=CARTESIAN_POINT('Ctrl Pts',(-70.0454656100788,-111.47995950891,
22.0198074578785));
#110445=CARTESIAN_POINT('Ctrl Pts',(-69.9387832400041,-111.508509354234,
22.0659394353485));
#110446=CARTESIAN_POINT('Ctrl Pts',(-69.8323829413347,-111.5408267696,22.11824088591));
#110447=CARTESIAN_POINT('Ctrl Pts',(-69.7265895648424,-111.576959434674,
22.1767917134707));
#110448=CARTESIAN_POINT('Ctrl Pts',(-69.7030267767856,-111.585007068253,
22.189832423448));
#110449=CARTESIAN_POINT('Ctrl Pts',(-69.6794941162544,-111.593243855793,
22.2031829677262));
#110450=CARTESIAN_POINT('Ctrl Pts',(-69.6559952029053,-111.601670141301,
22.2168439300654));
#110451=CARTESIAN_POINT('Ctrl Pts',(-69.5529965589409,-111.638603592992,
22.2767216178238));
#110452=CARTESIAN_POINT('Ctrl Pts',(-69.4506541248948,-111.679177665108,
22.3425630782777));
#110453=CARTESIAN_POINT('Ctrl Pts',(-69.3492547403072,-111.723341559285,
22.4142867812721));
#110454=CARTESIAN_POINT('Ctrl Pts',(-69.245089900757,-111.768709930795,
22.4879665974243));
#110455=CARTESIAN_POINT('Ctrl Pts',(-69.141920475084,-111.817866647105,
22.567853954481));
#110456=CARTESIAN_POINT('Ctrl Pts',(-69.0400559539663,-111.870727255747,
22.6538123561751));
#110457=CARTESIAN_POINT('Ctrl Pts',(-68.9384349397114,-111.923461501247,
22.739565274542));
#110458=CARTESIAN_POINT('Ctrl Pts',(-68.8381128260534,-111.979881838782,
22.8313600626245));
#110459=CARTESIAN_POINT('Ctrl Pts',(-68.7393920452201,-112.039876317926,
22.9290151672523));
#110460=CARTESIAN_POINT('Ctrl Pts',(-68.6390701053227,-112.100843851612,
23.0282541466695));
#110461=CARTESIAN_POINT('Ctrl Pts',(-68.540402131457,-112.165502361347,
23.1335450110448));
#110462=CARTESIAN_POINT('Ctrl Pts',(-68.4436967242148,-112.233706372772,
23.2446513604439));
#110463=CARTESIAN_POINT('Ctrl Pts',(-68.349394105271,-112.300215755063,
23.3529971089228));
#110464=CARTESIAN_POINT('Ctrl Pts',(-68.256957918917,-112.370096418678,
23.4668725803788));
#110465=CARTESIAN_POINT('Ctrl Pts',(-68.1666628213002,-112.443189346378,
23.5860190108185));
#110466=CARTESIAN_POINT('Ctrl Pts',(-68.0713767976112,-112.520322376011,
23.7117510814732));
#110467=CARTESIAN_POINT('Ctrl Pts',(-67.9784815695327,-112.601027700362,
23.8433449356834));
#110468=CARTESIAN_POINT('Ctrl Pts',(-67.888234799274,-112.685021111878,
23.9803367644042));
#110469=CARTESIAN_POINT('Ctrl Pts',(-67.7947411832814,-112.772036389428,
24.1222572053442));
#110470=CARTESIAN_POINT('Ctrl Pts',(-67.7040904095892,-112.862580464745,
24.2699707925052));
#110471=CARTESIAN_POINT('Ctrl Pts',(-67.6165445234698,-112.956310865508,
24.4229183568353));
#110472=CARTESIAN_POINT('Ctrl Pts',(-67.5273207414333,-113.051837693993,
24.5787972992698));
#110473=CARTESIAN_POINT('Ctrl Pts',(-67.4413223623879,-113.150673896606,
24.7401123467132));
#110474=CARTESIAN_POINT('Ctrl Pts',(-67.3587961764288,-113.252433093962,
24.9062323633225));
#110475=CARTESIAN_POINT('Ctrl Pts',(-67.2742715280804,-113.356656502238,
25.0763751589014));
#110476=CARTESIAN_POINT('Ctrl Pts',(-67.1933896981269,-113.463945893453,
25.2515579793852));
#110477=CARTESIAN_POINT('Ctrl Pts',(-67.1163779662961,-113.573865588435,
25.4310688695384));
#110478=CARTESIAN_POINT('Ctrl Pts',(-67.0740631760887,-113.634261955614,
25.5297027461723));
#110479=CARTESIAN_POINT('Ctrl Pts',(-67.0329160903917,-113.695452093406,
25.6296427424299));
#110480=CARTESIAN_POINT('Ctrl Pts',(-66.9929690327902,-113.757361695449,
25.730767395629));
#110481=CARTESIAN_POINT('Ctrl Pts',(-66.9161458565078,-113.876421585135,
25.9252427218651));
#110482=CARTESIAN_POINT('Ctrl Pts',(-66.8437711859139,-113.998127582153,
26.1240752797452));
#110483=CARTESIAN_POINT('Ctrl Pts',(-66.7759443853219,-114.121875161354,
26.3262759695975));
#110484=CARTESIAN_POINT('Ctrl Pts',(-66.7088802461066,-114.244231292067,
26.5262030647185));
#110485=CARTESIAN_POINT('Ctrl Pts',(-66.6462623143752,-114.368582793089,
26.7294220603345));
#110486=CARTESIAN_POINT('Ctrl Pts',(-66.5881366701834,-114.49434385423,
26.9349741918427));
#110487=CARTESIAN_POINT('Ctrl Pts',(-66.5310814136647,-114.617789016915,
27.136741066933));
#110488=CARTESIAN_POINT('Ctrl Pts',(-66.4783544523267,-114.742591842952,
27.3407551851927));
#110489=CARTESIAN_POINT('Ctrl Pts',(-66.4299512477048,-114.868204366838,
27.5461194494302));
#110490=CARTESIAN_POINT('Ctrl Pts',(-66.3830328245336,-114.989963692431,
27.7451841090744));
#110491=CARTESIAN_POINT('Ctrl Pts',(-66.3401767738587,-115.112483477944,
27.9455168207662));
#110492=CARTESIAN_POINT('Ctrl Pts',(-66.3013353284846,-115.235276055019,
28.1463189535585));
#110493=CARTESIAN_POINT('Ctrl Pts',(-66.281897042204,-115.296727868754,
28.2468108200527));
#110494=CARTESIAN_POINT('Ctrl Pts',(-66.2634635472629,-115.358248214959,
28.3474205960443));
#110495=CARTESIAN_POINT('Ctrl Pts',(-66.246024784265,-115.419777452757,
28.4480505865553));
#110496=CARTESIAN_POINT('',(-71.3199744361711,-110.862829819238,20.6069126724991));
#110497=CARTESIAN_POINT('Origin',(-71.3199744361711,-109.316199210763,21.8749559528832));
#110498=CARTESIAN_POINT('Ctrl Pts',(-64.3575988329263,-116.311794923359,
27.2530077584613));
#110499=CARTESIAN_POINT('Ctrl Pts',(-64.4032512912488,-116.159363592893,
27.0670874787394));
#110500=CARTESIAN_POINT('Ctrl Pts',(-64.4536396811548,-116.006969860299,
26.8812130570874));
#110501=CARTESIAN_POINT('Ctrl Pts',(-64.508838572685,-115.855133493784,
26.6960184540603));
#110502=CARTESIAN_POINT('Ctrl Pts',(-64.5654943606404,-115.699289621801,
26.505935902242));
#110503=CARTESIAN_POINT('Ctrl Pts',(-64.6272181196765,-115.544033218003,
26.3165698845435));
#110504=CARTESIAN_POINT('Ctrl Pts',(-64.6940410258813,-115.389942201816,
26.1286252884778));
#110505=CARTESIAN_POINT('Ctrl Pts',(-64.7617370389314,-115.233837835288,
25.9382250118278));
#110506=CARTESIAN_POINT('Ctrl Pts',(-64.8346663670293,-115.078929915268,
25.7492840393033));
#110507=CARTESIAN_POINT('Ctrl Pts',(-64.9128096944931,-114.925830027562,
25.5625483212537));
#110508=CARTESIAN_POINT('Ctrl Pts',(-64.9920054169738,-114.770668267599,
25.3732977405087));
#110509=CARTESIAN_POINT('Ctrl Pts',(-65.0765565362994,-114.617364050926,
25.1863128027046));
#110510=CARTESIAN_POINT('Ctrl Pts',(-65.1663896933426,-114.466558166336,
25.0023750770343));
#110511=CARTESIAN_POINT('Ctrl Pts',(-65.2388144316569,-114.344976368621,
24.8540819290892));
#110512=CARTESIAN_POINT('Ctrl Pts',(-65.3146713430189,-114.225018634161,
24.707769648815));
#110513=CARTESIAN_POINT('Ctrl Pts',(-65.3938974352506,-114.107019294026,
24.5638460193488));
#110514=CARTESIAN_POINT('Ctrl Pts',(-65.4886210733904,-113.965937909335,
24.39176925255));
#110515=CARTESIAN_POINT('Ctrl Pts',(-65.5881543739817,-113.827671961221,
24.2231264697911));
#110516=CARTESIAN_POINT('Ctrl Pts',(-65.6922600987444,-113.692718025353,
24.0585233437181));
#110517=CARTESIAN_POINT('Ctrl Pts',(-65.7951705736799,-113.55931351118,
23.8958100451107));
#110518=CARTESIAN_POINT('Ctrl Pts',(-65.9025487338838,-113.42914572843,
23.7370445832743));
#110519=CARTESIAN_POINT('Ctrl Pts',(-66.0141231090945,-113.302676860837,
23.5827906830612));
#110520=CARTESIAN_POINT('Ctrl Pts',(-66.1244252460449,-113.177650067482,
23.4302956787708));
#110521=CARTESIAN_POINT('Ctrl Pts',(-66.2388281048216,-113.056238623449,
23.2822103109716));
#110522=CARTESIAN_POINT('Ctrl Pts',(-66.3570329252167,-112.938867150569,
23.1390524903154));
#110523=CARTESIAN_POINT('Ctrl Pts',(-66.4725958442404,-112.824118953578,
22.999094275576));
#110524=CARTESIAN_POINT('Ctrl Pts',(-66.5917922982661,-112.713232379073,
22.8638460763621));
#110525=CARTESIAN_POINT('Ctrl Pts',(-66.7143134363049,-112.606579316633,
22.7337614858675));
#110526=CARTESIAN_POINT('Ctrl Pts',(-66.8103296741173,-112.522998426261,
22.6318179912463));
#110527=CARTESIAN_POINT('Ctrl Pts',(-66.9083871106202,-112.442017065076,
22.5330451387249));
#110528=CARTESIAN_POINT('Ctrl Pts',(-67.0083260833391,-112.363801811273,
22.4376461034921));
#110529=CARTESIAN_POINT('Ctrl Pts',(-67.1327428231138,-112.266429518821,
22.318881255121));
#110530=CARTESIAN_POINT('Ctrl Pts',(-67.260068468711,-112.173351204645,
22.2053537660226));
#110531=CARTESIAN_POINT('Ctrl Pts',(-67.3899220911623,-112.084780428607,
22.0973241148616));
#110532=CARTESIAN_POINT('Ctrl Pts',(-67.5182578129382,-111.997244984801,
21.9905572569702));
#110533=CARTESIAN_POINT('Ctrl Pts',(-67.6490624313038,-111.91411240491,
21.8891605660129));
#110534=CARTESIAN_POINT('Ctrl Pts',(-67.7819533238209,-111.835558059038,
21.7933479406603));
#110535=CARTESIAN_POINT('Ctrl Pts',(-67.9133777824715,-111.757870550245,
21.6985925952763));
#110536=CARTESIAN_POINT('Ctrl Pts',(-68.0468424273799,-111.684660865986,
21.6092988461881));
#110537=CARTESIAN_POINT('Ctrl Pts',(-68.1819671160757,-111.616067132451,
21.5256351657155));
#110538=CARTESIAN_POINT('Ctrl Pts',(-68.3193533863114,-111.546325345787,
21.440571206455));
#110539=CARTESIAN_POINT('Ctrl Pts',(-68.4584554621276,-111.48135553882,
21.3613276241283));
#110540=CARTESIAN_POINT('Ctrl Pts',(-68.5988675929995,-111.421267699069,
21.2880385703611));
#110541=CARTESIAN_POINT('Ctrl Pts',(-68.7392797238715,-111.361179859319,
21.214749516594));
#110542=CARTESIAN_POINT('Ctrl Pts',(-68.8810016205151,-111.305974100207,
21.1474151297261));
#110543=CARTESIAN_POINT('Ctrl Pts',(-69.023625650903,-111.255723121568,
21.0861240816437));
#110544=CARTESIAN_POINT('Ctrl Pts',(-69.0317643393498,-111.252855602973,
21.0826265732395));
#110545=CARTESIAN_POINT('Ctrl Pts',(-69.0399059655972,-111.250004208241,
21.0791487310888));
#110546=CARTESIAN_POINT('Ctrl Pts',(-69.0480504540183,-111.247168947104,
21.0756905670619));
#110547=CARTESIAN_POINT('Ctrl Pts',(-69.1891165577418,-111.198060983424,
21.0157936527192));
#110548=CARTESIAN_POINT('Ctrl Pts',(-69.3310302906519,-111.153798649092,
20.9618069456877));
#110549=CARTESIAN_POINT('Ctrl Pts',(-69.4733763021187,-111.114330842052,
20.9136681168626));
#110550=CARTESIAN_POINT('Ctrl Pts',(-69.6153768977976,-111.074958807303,
20.8656461013665));
#110551=CARTESIAN_POINT('Ctrl Pts',(-69.7578074065444,-111.040358035552,
20.8234435886487));
#110552=CARTESIAN_POINT('Ctrl Pts',(-69.9002635608015,-111.010445338805,
20.7869591144307));
#110553=CARTESIAN_POINT('Ctrl Pts',(-70.042541936201,-110.980569971756,
20.7505201711917));
#110554=CARTESIAN_POINT('Ctrl Pts',(-70.1848456412668,-110.955370956639,
20.7197849678392));
#110555=CARTESIAN_POINT('Ctrl Pts',(-70.3267838879449,-110.934733389157,
20.6946133557605));
#110556=CARTESIAN_POINT('Ctrl Pts',(-70.4686035031133,-110.914113070484,
20.6694627820305));
#110557=CARTESIAN_POINT('Ctrl Pts',(-70.6100580391894,-110.898046538222,
20.6498664551911));
#110558=CARTESIAN_POINT('Ctrl Pts',(-70.7507732658239,-110.886387694547,
20.6356461799331));
#110559=CARTESIAN_POINT('Ctrl Pts',(-70.8914884924584,-110.874728850873,
20.6214259046751));
#110560=CARTESIAN_POINT('Ctrl Pts',(-71.0314641987417,-110.867477647702,
20.6125816223497));
#110561=CARTESIAN_POINT('Ctrl Pts',(-71.1703450608808,-110.864457142515,
20.6088975164146));
#110562=CARTESIAN_POINT('Ctrl Pts',(-71.2203686770249,-110.863369184176,
20.6075705351568));
#110563=CARTESIAN_POINT('Ctrl Pts',(-71.2702504440001,-110.862829819238,
20.6069126724991));
#110564=CARTESIAN_POINT('Ctrl Pts',(-71.3199744361711,-110.862829819238,
20.6069126724991));
#110565=CARTESIAN_POINT('Origin',(-3.5527136788005E-14,-109.316199210763,
21.8749559528832));
#110566=CARTESIAN_POINT('',(-92.4311737768865,-111.312468807606,21.7528588738134));
#110567=CARTESIAN_POINT('',(-92.4311737768865,-110.862829819238,20.6069126724991));
#110568=CARTESIAN_POINT('Origin',(-92.4311737768865,-109.316199210763,21.8749559528832));
#110569=CARTESIAN_POINT('',(-92.4424443492281,-110.862829819238,20.6069126724991));
#110570=CARTESIAN_POINT('',(-71.3087038638294,-111.312468807607,21.7528588738134));
#110571=CARTESIAN_POINT('Ctrl Pts',(-92.4311737768865,-111.312468807606,
21.7528588738134));
#110572=CARTESIAN_POINT('Ctrl Pts',(-92.4311737768864,-111.272976675217,
21.1071682168009));
#110573=CARTESIAN_POINT('Ctrl Pts',(-92.4311737768865,-110.862829819238,
20.6069126724991));
#110574=CARTESIAN_POINT('Ctrl Pts',(-92.454252114953,-111.312459885281,
21.7527129950839));
#110575=CARTESIAN_POINT('Ctrl Pts',(-92.4580073169784,-111.272925497107,
21.107105794933));
#110576=CARTESIAN_POINT('Ctrl Pts',(-92.4626407655815,-110.862829819238,
20.606912672499));
#110577=CARTESIAN_POINT('Ctrl Pts',(-92.4773256785872,-111.312612603839,
21.7528317649315));
#110578=CARTESIAN_POINT('Ctrl Pts',(-92.4848370453932,-111.273082678213,
21.1072975085062));
#110579=CARTESIAN_POINT('Ctrl Pts',(-92.4941029798755,-110.863044155462,
20.6071740980899));
#110580=CARTESIAN_POINT('Ctrl Pts',(-92.5003926411395,-111.312926951189,
21.7532151739532));
#110581=CARTESIAN_POINT('Ctrl Pts',(-92.5116593939468,-111.273448202464,
21.1077433379219));
#110582=CARTESIAN_POINT('Ctrl Pts',(-92.5255579287755,-110.863472810939,
20.6076969285732));
#110583=CARTESIAN_POINT('Origin',(-92.3072976961788,-116.953740843999,28.0359882945742));
#110584=CARTESIAN_POINT('Origin',(-92.3041412302572,-115.906249770858,29.2740355422539));
#110585=CARTESIAN_POINT('Origin',(64.429893469465,-115.428905333979,36.2703276371478));
#110586=CARTESIAN_POINT('',(64.4165450931819,-117.378402164776,35.3835025929877));
#110587=CARTESIAN_POINT('',(66.3218116227523,-115.986309745534,35.435390061861));
#110588=CARTESIAN_POINT('Origin',(64.4165450931819,-115.382132567932,35.5055996720575));
#110589=CARTESIAN_POINT('',(64.304630625969,-116.986253405912,28.9719270604328));
#110590=CARTESIAN_POINT('',(64.2682165503904,-116.858658333541,26.8857660677122));
#110591=CARTESIAN_POINT('',(66.2098971555394,-115.59416098667,29.023814529306));
#110592=CARTESIAN_POINT('Origin',(64.304630625969,-114.989983809068,29.0940241395025));
#110593=CARTESIAN_POINT('',(66.3351599990353,-116.033082511581,36.2001180269513));
#110594=CARTESIAN_POINT('Ctrl Pts',(64.304630625969,-116.986253405912,28.9719270604328));
#110595=CARTESIAN_POINT('Ctrl Pts',(65.7660964238323,-116.984698963631,
28.9465121538034));
#110596=CARTESIAN_POINT('Ctrl Pts',(66.2098971555393,-115.59416098667,29.023814529306));
#110597=CARTESIAN_POINT('Ctrl Pts',(64.3027882260272,-116.966886013537,
28.6552729941573));
#110598=CARTESIAN_POINT('Ctrl Pts',(65.7622884387513,-116.965663544237,
28.6793694637762));
#110599=CARTESIAN_POINT('Ctrl Pts',(66.2080547733137,-115.58770524331,28.9182642781231));
#110600=CARTESIAN_POINT('Ctrl Pts',(64.3061525802961,-116.899001152566,
28.34997732243));
#110601=CARTESIAN_POINT('Ctrl Pts',(65.7657005171653,-116.913184583536,
28.4213272572577));
#110602=CARTESIAN_POINT('Ctrl Pts',(66.210044028554,-115.569436483032,28.8162553064259));
#110603=CARTESIAN_POINT('Ctrl Pts',(64.323879017297,-116.667662279428,27.7623288188441));
#110604=CARTESIAN_POINT('Ctrl Pts',(65.788771911221,-116.743400285514,27.9192806110578));
#110605=CARTESIAN_POINT('Ctrl Pts',(66.222114882849,-115.509633398204,28.6194124778692));
#110606=CARTESIAN_POINT('Ctrl Pts',(64.3379106889011,-116.509008291496,
27.4935486266475));
#110607=CARTESIAN_POINT('Ctrl Pts',(65.8081565617719,-116.629054314172,
27.6856948290335));
#110608=CARTESIAN_POINT('Ctrl Pts',(66.2319733826898,-115.46935505603,28.5291339069239));
#110609=CARTESIAN_POINT('Ctrl Pts',(64.3575988329262,-116.311794923359,
27.2530077584613));
#110610=CARTESIAN_POINT('Ctrl Pts',(65.8372629632704,-116.489934836761,
27.4702847606897));
#110611=CARTESIAN_POINT('Ctrl Pts',(66.2460247842649,-115.419777452757,
28.4480505865553));
#110612=CARTESIAN_POINT('',(64.3575988329262,-116.311794923359,27.2530077584613));
#110613=CARTESIAN_POINT('Ctrl Pts',(64.304630625969,-116.986253405912,28.9719270604328));
#110614=CARTESIAN_POINT('Ctrl Pts',(64.3034720584996,-116.974074491734,
28.7728035737643));
#110615=CARTESIAN_POINT('Ctrl Pts',(64.3043717082454,-116.942706450418,
28.578042341878));
#110616=CARTESIAN_POINT('Ctrl Pts',(64.3074120476142,-116.892227971046,
28.3876273351169));
#110617=CARTESIAN_POINT('Ctrl Pts',(64.3091818861018,-116.862843502816,
28.276783193489));
#110618=CARTESIAN_POINT('Ctrl Pts',(64.3116772414676,-116.826982284652,
28.1674120527299));
#110619=CARTESIAN_POINT('Ctrl Pts',(64.3149154170951,-116.784652017481,
28.0595126971544));
#110620=CARTESIAN_POINT('Ctrl Pts',(64.3149490297992,-116.784212623542,
28.0583926871457));
#110621=CARTESIAN_POINT('Ctrl Pts',(64.3149827227638,-116.783772530237,
28.0572728298892));
#110622=CARTESIAN_POINT('Ctrl Pts',(64.3150164960151,-116.783331737502,
28.0561531252657));
#110623=CARTESIAN_POINT('Ctrl Pts',(64.318162942017,-116.742265790786,27.9518371355023));
#110624=CARTESIAN_POINT('Ctrl Pts',(64.3219640806718,-116.695737676694,
27.8505541505287));
#110625=CARTESIAN_POINT('Ctrl Pts',(64.3264526644686,-116.643842284888,
27.7523722907838));
#110626=CARTESIAN_POINT('Ctrl Pts',(64.3309539390473,-116.591800166826,
27.6539128368969));
#110627=CARTESIAN_POINT('Ctrl Pts',(64.3361465119253,-116.534360138373,
27.5585718210933));
#110628=CARTESIAN_POINT('Ctrl Pts',(64.3420699106871,-116.471577569466,
27.4664507587964));
#110629=CARTESIAN_POINT('Ctrl Pts',(64.3467769377936,-116.42168741931,27.3932467833862));
#110630=CARTESIAN_POINT('Ctrl Pts',(64.3519455766385,-116.368422796054,
27.3220766952692));
#110631=CARTESIAN_POINT('Ctrl Pts',(64.3575988329262,-116.311794923359,
27.2530077584613));
#110632=CARTESIAN_POINT('',(66.2460247842649,-115.419777452757,28.4480505865553));
#110633=CARTESIAN_POINT('Origin',(64.3575988329262,-114.765164314884,28.5210510388453));
#110634=CARTESIAN_POINT('Ctrl Pts',(66.2460247842649,-115.419777452757,
28.4480505865553));
#110635=CARTESIAN_POINT('Ctrl Pts',(66.2405371462276,-115.439139501876,
28.479716878693));
#110636=CARTESIAN_POINT('Ctrl Pts',(66.2357747523586,-115.456777087942,
28.5122781001718));
#110637=CARTESIAN_POINT('Ctrl Pts',(66.2316492712037,-115.472802222068,
28.545645838877));
#110638=CARTESIAN_POINT('Ctrl Pts',(66.2274211914148,-115.48922589319,28.5798434164015));
#110639=CARTESIAN_POINT('Ctrl Pts',(66.2238621823741,-115.503956154337,
28.6148883656536));
#110640=CARTESIAN_POINT('Ctrl Pts',(66.2208963354229,-115.51708665211,28.6507295562956));
#110641=CARTESIAN_POINT('Ctrl Pts',(66.219070302874,-115.525170925071,28.6727965010097));
#110642=CARTESIAN_POINT('Ctrl Pts',(66.2174694896097,-115.532648232687,
28.6951661219631));
#110643=CARTESIAN_POINT('Ctrl Pts',(66.2160794502375,-115.539534956665,
28.7178338853356));
#110644=CARTESIAN_POINT('Ctrl Pts',(66.2137263815646,-115.551192852676,
28.7562060386313));
#110645=CARTESIAN_POINT('Ctrl Pts',(66.2120102879965,-115.560970354678,
28.7947401286966));
#110646=CARTESIAN_POINT('Ctrl Pts',(66.2108829399056,-115.56897740291,28.8335353806346));
#110647=CARTESIAN_POINT('Ctrl Pts',(66.2097480074113,-115.57703831976,28.8725916334509));
#110648=CARTESIAN_POINT('Ctrl Pts',(66.2092098434672,-115.583304875638,
28.9119126023307));
#110649=CARTESIAN_POINT('Ctrl Pts',(66.2092366451295,-115.587841667769,
28.9516145165691));
#110650=CARTESIAN_POINT('Ctrl Pts',(66.209252792047,-115.590574901542,28.975533314195));
#110651=CARTESIAN_POINT('Ctrl Pts',(66.209474326407,-115.59267939163,28.9995906645344));
#110652=CARTESIAN_POINT('Ctrl Pts',(66.2098971555393,-115.59416098667,29.023814529306));
#110653=CARTESIAN_POINT('Origin',(99.2715641851582,-115.603021257528,39.1170978232589));
#110654=CARTESIAN_POINT('',(97.5412510575181,-115.59416098667,29.023814529306));
#110655=CARTESIAN_POINT('',(97.3662976555878,-116.20719843513,39.0468882130625));
#110656=CARTESIAN_POINT('',(99.4465175870885,-116.986253405912,28.9719270604328));
#110657=CARTESIAN_POINT('Origin',(99.4465175870884,-114.989983809068,29.0940241395025));
#110658=CARTESIAN_POINT('',(99.4332411042328,-117.03277425709,29.7325362538233));
#110659=CARTESIAN_POINT('Ctrl Pts',(99.3935493801312,-116.311794923359,
27.2530077584613));
#110660=CARTESIAN_POINT('Ctrl Pts',(97.9138852497871,-116.489934836761,
27.4702847606897));
#110661=CARTESIAN_POINT('Ctrl Pts',(97.5051234287925,-115.419777452757,
28.4480505865553));
#110662=CARTESIAN_POINT('Ctrl Pts',(99.4132767595492,-116.509401310441,
27.4940279913022));
#110663=CARTESIAN_POINT('Ctrl Pts',(97.9430508702467,-116.629337363666,
27.6861331013147));
#110664=CARTESIAN_POINT('Ctrl Pts',(97.5192048866604,-115.469461103955,
28.5293073480588));
#110665=CARTESIAN_POINT('Ctrl Pts',(99.4272137239092,-116.667016191805,
27.7611066763525));
#110666=CARTESIAN_POINT('Ctrl Pts',(97.9623006197534,-116.742933660216,
27.9182250291938));
#110667=CARTESIAN_POINT('Ctrl Pts',(97.5289945958698,-115.509468661777,
28.6190022873196));
#110668=CARTESIAN_POINT('Ctrl Pts',(99.4449693270444,-116.898580359798,
28.348491295886));
#110669=CARTESIAN_POINT('Ctrl Pts',(97.9854167689314,-116.91286737722,28.4200676364569));
#110670=CARTESIAN_POINT('Ctrl Pts',(97.5410872278042,-115.569325432214,
28.8157583461095));
#110671=CARTESIAN_POINT('Ctrl Pts',(99.4483557256144,-116.96693081337,28.6560054649566));
#110672=CARTESIAN_POINT('Ctrl Pts',(97.9888508920131,-116.965707949831,
28.6799926194242));
#110673=CARTESIAN_POINT('Ctrl Pts',(97.5430891852891,-115.587720152682,
28.9185080306863));
#110674=CARTESIAN_POINT('Ctrl Pts',(99.4465175870885,-116.986253405912,
28.9719270604328));
#110675=CARTESIAN_POINT('Ctrl Pts',(97.9850517892251,-116.984698963631,
28.9465121538034));
#110676=CARTESIAN_POINT('Ctrl Pts',(97.5412510575181,-115.59416098667,29.023814529306));
#110677=CARTESIAN_POINT('Ctrl Pts',(97.5412510575181,-115.59416098667,29.023814529306));
#110678=CARTESIAN_POINT('Ctrl Pts',(97.5419514004731,-115.591706982042,
28.9836919082947));
#110679=CARTESIAN_POINT('Ctrl Pts',(97.5420962153441,-115.587519481437,
28.9439046893993));
#110680=CARTESIAN_POINT('Ctrl Pts',(97.5416658476372,-115.581580639973,
28.9044234725577));
#110681=CARTESIAN_POINT('Ctrl Pts',(97.5412419623496,-115.575731252388,
28.8655369420748));
#110682=CARTESIAN_POINT('Ctrl Pts',(97.5402601234711,-115.568182732752,
28.8269468412913));
#110683=CARTESIAN_POINT('Ctrl Pts',(97.5386858957762,-115.558873740357,
28.7886425675278));
#110684=CARTESIAN_POINT('Ctrl Pts',(97.5377050472264,-115.55307361899,28.764776457504));
#110685=CARTESIAN_POINT('Ctrl Pts',(97.5364939162279,-115.546589196471,
28.7410216751685));
#110686=CARTESIAN_POINT('Ctrl Pts',(97.5350409173333,-115.539397063135,
28.7173803098534));
#110687=CARTESIAN_POINT('Ctrl Pts',(97.5327412315828,-115.528013952929,
28.6799627239656));
#110688=CARTESIAN_POINT('Ctrl Pts',(97.5298802277067,-115.515070074887,
28.6434511547678));
#110689=CARTESIAN_POINT('Ctrl Pts',(97.5263810430478,-115.500452304458,
28.6077995431371));
#110690=CARTESIAN_POINT('Ctrl Pts',(97.5229261180632,-115.486019427888,
28.5725988733321));
#110691=CARTESIAN_POINT('Ctrl Pts',(97.5188492154215,-115.469954698628,
28.5382365506075));
#110692=CARTESIAN_POINT('Ctrl Pts',(97.5140566526178,-115.45211442781,28.5046992168947));
#110693=CARTESIAN_POINT('Ctrl Pts',(97.5113196107793,-115.441925814819,
28.4855459810829));
#110694=CARTESIAN_POINT('Ctrl Pts',(97.5083487775703,-115.431157460155,
28.4666623892936));
#110695=CARTESIAN_POINT('Ctrl Pts',(97.5051234287925,-115.419777452757,
28.4480505865553));
#110696=CARTESIAN_POINT('Ctrl Pts',(99.3935493801312,-116.311794923359,
27.2530077584613));
#110697=CARTESIAN_POINT('Ctrl Pts',(99.4034787514753,-116.411256040607,
27.3743203435034));
#110698=CARTESIAN_POINT('Ctrl Pts',(99.4119049995972,-116.500217455825,
27.5017782307911));
#110699=CARTESIAN_POINT('Ctrl Pts',(99.4189548530921,-116.578713997906,
27.6353988793034));
#110700=CARTESIAN_POINT('Ctrl Pts',(99.426004706587,-116.657210539986,27.7690195278157));
#110701=CARTESIAN_POINT('Ctrl Pts',(99.4316780750587,-116.725242362174,
27.9088029104408));
#110702=CARTESIAN_POINT('Ctrl Pts',(99.4360910350884,-116.782798290975,
28.0547990246084));
#110703=CARTESIAN_POINT('Ctrl Pts',(99.4361260354292,-116.783254782108,
28.0559569579964));
#110704=CARTESIAN_POINT('Ctrl Pts',(99.4361609497135,-116.783710526976,
28.0571150835234));
#110705=CARTESIAN_POINT('Ctrl Pts',(99.4361957779691,-116.784165525586,
28.0582734008807));
#110706=CARTESIAN_POINT('Ctrl Pts',(99.4392125589211,-116.823576949348,
28.1586054353754));
#110707=CARTESIAN_POINT('Ctrl Pts',(99.4415842908138,-116.857389296787,
28.2603647929266));
#110708=CARTESIAN_POINT('Ctrl Pts',(99.4433288466313,-116.885618616266,
28.3634401054598));
#110709=CARTESIAN_POINT('Ctrl Pts',(99.4450722966233,-116.913830041961,
28.4664500814086));
#110710=CARTESIAN_POINT('Ctrl Pts',(99.4461893476841,-116.936465593043,
28.5707746705628));
#110711=CARTESIAN_POINT('Ctrl Pts',(99.4466921116994,-116.953491658498,
28.6763169356399));
#110712=CARTESIAN_POINT('Ctrl Pts',(99.4471566599487,-116.969223549921,
28.7738367918344));
#110713=CARTESIAN_POINT('Ctrl Pts',(99.4470966889957,-116.980165861347,
28.8723965865895));
#110714=CARTESIAN_POINT('Ctrl Pts',(99.4465175870885,-116.986253405912,
28.9719270604328));
#110715=CARTESIAN_POINT('Ctrl Pts',(92.4311737768864,-110.862829819238,
20.6069126724991));
#110716=CARTESIAN_POINT('Ctrl Pts',(92.4311737768864,-111.272976675217,
21.1071682168009));
#110717=CARTESIAN_POINT('Ctrl Pts',(92.4311737768864,-111.312468807606,
21.7528588738134));
#110718=CARTESIAN_POINT('Ctrl Pts',(92.4626407655814,-110.862829819238,
20.606912672499));
#110719=CARTESIAN_POINT('Ctrl Pts',(92.4580073169784,-111.272925497107,
21.1071057949331));
#110720=CARTESIAN_POINT('Ctrl Pts',(92.4542521149529,-111.312459885281,
21.7527129950839));
#110721=CARTESIAN_POINT('Ctrl Pts',(92.4941029798754,-110.863044155462,
20.6071740980899));
#110722=CARTESIAN_POINT('Ctrl Pts',(92.484837045393,-111.273082678213,21.1072975085062));
#110723=CARTESIAN_POINT('Ctrl Pts',(92.4773256785872,-111.312612603839,
21.7528317649315));
#110724=CARTESIAN_POINT('Ctrl Pts',(92.5255579287755,-110.863472810939,
20.6076969285732));
#110725=CARTESIAN_POINT('Ctrl Pts',(92.5116593939467,-111.273448202464,
21.1077433379219));
#110726=CARTESIAN_POINT('Ctrl Pts',(92.5003926411395,-111.312926951189,
21.7532151739532));
#110727=CARTESIAN_POINT('',(92.4311737768864,-111.312468807606,21.7528588738134));
#110728=CARTESIAN_POINT('Origin',(92.3041412302571,-115.906249770858,29.2740355422539));
#110729=CARTESIAN_POINT('',(92.4311737768864,-110.862829819238,20.6069126724991));
#110730=CARTESIAN_POINT('Origin',(92.4311737768864,-109.316199210763,21.8749559528832));
#110731=CARTESIAN_POINT('Origin',(92.3072976961787,-116.953740843999,28.0359882945742));
#110732=CARTESIAN_POINT('Origin',(-3.5527136788005E-14,-109.316199210763,
21.8749559528832));
#110733=CARTESIAN_POINT('',(71.3199744361711,-111.312468807607,21.7528588738134));
#110734=CARTESIAN_POINT('',(71.3087038638294,-111.312468807607,21.7528588738134));
#110735=CARTESIAN_POINT('',(71.3199744361711,-110.862829819238,20.6069126724991));
#110736=CARTESIAN_POINT('Origin',(71.3199744361711,-109.316199210763,21.8749559528832));
#110737=CARTESIAN_POINT('',(92.4424443492281,-110.862829819238,20.6069126724991));
#110738=CARTESIAN_POINT('Ctrl Pts',(64.3575988329262,-116.311794923359,
27.2530077584613));
#110739=CARTESIAN_POINT('Ctrl Pts',(65.8372629632704,-116.489934836761,
27.4702847606897));
#110740=CARTESIAN_POINT('Ctrl Pts',(66.2460247842649,-115.419777452757,
28.4480505865553));
#110741=CARTESIAN_POINT('Ctrl Pts',(64.5941098562728,-115.522096158316,
26.2898132836478));
#110742=CARTESIAN_POINT('Ctrl Pts',(65.9269543872103,-115.768423056255,
26.5902578551561));
#110743=CARTESIAN_POINT('Ctrl Pts',(66.4147997491204,-114.824288257329,
27.4741384395942));
#110744=CARTESIAN_POINT('Ctrl Pts',(64.9450043389662,-114.775600662364,
25.3793137754768));
#110745=CARTESIAN_POINT('Ctrl Pts',(66.1375127086598,-115.04989905207,25.713875136231));
#110746=CARTESIAN_POINT('Ctrl Pts',(66.6677144615641,-114.261438397873,
26.5541385696801));
#110747=CARTESIAN_POINT('Ctrl Pts',(65.8427905315203,-113.438437925684,
23.7483782632163));
#110748=CARTESIAN_POINT('Ctrl Pts',(66.7755769921574,-113.769862204339,
24.1526159904957));
#110749=CARTESIAN_POINT('Ctrl Pts',(67.3182236040252,-113.253284993014,
24.9073962215916));
#110750=CARTESIAN_POINT('Ctrl Pts',(66.3895056966442,-112.848109306995,
23.0283552759517));
#110751=CARTESIAN_POINT('Ctrl Pts',(67.197824844606,-113.194532020131,23.4508865727152));
#110752=CARTESIAN_POINT('Ctrl Pts',(67.7156869382782,-112.808249559854,
24.1810919228117));
#110753=CARTESIAN_POINT('Ctrl Pts',(67.6271464700081,-111.879494315537,
21.8469369310164));
#110754=CARTESIAN_POINT('Ctrl Pts',(68.1946438118162,-112.260338811404,
22.3114524278322));
#110755=CARTESIAN_POINT('Ctrl Pts',(68.6176387043293,-112.078129132897,
22.9909460988365));
#110756=CARTESIAN_POINT('Ctrl Pts',(68.3178851091787,-111.501354270771,
21.3857200494069));
#110757=CARTESIAN_POINT('Ctrl Pts',(68.7712734526802,-111.889825264508,
21.8595375749615));
#110758=CARTESIAN_POINT('Ctrl Pts',(69.1219908792193,-111.793154437916,
22.5272843681624));
#110759=CARTESIAN_POINT('Ctrl Pts',(69.7782157988428,-110.992983623421,
20.7656610846962));
#110760=CARTESIAN_POINT('Ctrl Pts',(70.001271379343,-111.398741171558,21.2605629963958));
#110761=CARTESIAN_POINT('Ctrl Pts',(70.189999526593,-111.410185844685,21.9064034919725));
#110762=CARTESIAN_POINT('Ctrl Pts',(70.5475252608491,-110.862829819233,
20.6069126724923));
#110763=CARTESIAN_POINT('Ctrl Pts',(70.6614428357029,-111.271720694762,
21.1056362991829));
#110764=CARTESIAN_POINT('Ctrl Pts',(70.7534438596503,-111.312249780998,
21.7492778204213));
#110765=CARTESIAN_POINT('Ctrl Pts',(71.3199744361711,-110.862829819238,
20.6069126724991));
#110766=CARTESIAN_POINT('Ctrl Pts',(71.319974436171,-111.272976675217,21.1071682168009));
#110767=CARTESIAN_POINT('Ctrl Pts',(71.3199744361711,-111.312468807607,
21.7528588738135));
#110768=CARTESIAN_POINT('Ctrl Pts',(64.3575988329262,-116.311794923359,
27.2530077584613));
#110769=CARTESIAN_POINT('Ctrl Pts',(64.4032512912027,-116.159363593047,
27.0670874789268));
#110770=CARTESIAN_POINT('Ctrl Pts',(64.4536396810531,-116.006969860606,
26.8812130574622));
#110771=CARTESIAN_POINT('Ctrl Pts',(64.508838572518,-115.855133494243,26.6960184546203));
#110772=CARTESIAN_POINT('Ctrl Pts',(64.5654943604285,-115.699289622355,
26.505935902918));
#110773=CARTESIAN_POINT('Ctrl Pts',(64.6272181194133,-115.544033218651,
26.3165698853339));
#110774=CARTESIAN_POINT('Ctrl Pts',(64.6940410255606,-115.389942202556,
26.1286252893799));
#110775=CARTESIAN_POINT('Ctrl Pts',(64.7617370384147,-115.233837836438,
25.93822501323));
#110776=CARTESIAN_POINT('Ctrl Pts',(64.8346663662889,-115.07892991682,25.7492840411962));
#110777=CARTESIAN_POINT('Ctrl Pts',(64.9128096935015,-114.925830029504,
25.5625483236232));
#110778=CARTESIAN_POINT('Ctrl Pts',(64.9920054158327,-114.770668269732,
25.3732977431101));
#110779=CARTESIAN_POINT('Ctrl Pts',(65.0765565349947,-114.617364053241,
25.1863128055279));
#110780=CARTESIAN_POINT('Ctrl Pts',(65.166389691861,-114.466558168823,25.0023750800679));
#110781=CARTESIAN_POINT('Ctrl Pts',(65.2388144306223,-114.344976370257,
24.8540819310847));
#110782=CARTESIAN_POINT('Ctrl Pts',(65.3146713424786,-114.225018634966,
24.7077696497966));
#110783=CARTESIAN_POINT('Ctrl Pts',(65.3938974352505,-114.107019294026,
24.5638460193489));
#110784=CARTESIAN_POINT('Ctrl Pts',(65.4886210740751,-113.965937908315,
24.391769251306));
#110785=CARTESIAN_POINT('Ctrl Pts',(65.5881543754208,-113.827671959222,
24.2231264673532));
#110786=CARTESIAN_POINT('Ctrl Pts',(65.6922601010021,-113.692718022427,
24.0585233401485));
#110787=CARTESIAN_POINT('Ctrl Pts',(65.7951705757448,-113.559313508636,
23.8958100420069));
#110788=CARTESIAN_POINT('Ctrl Pts',(65.9025487357315,-113.429145726255,
23.7370445806207));
#110789=CARTESIAN_POINT('Ctrl Pts',(66.0141231107026,-113.302676859014,
23.5827906808376));
#110790=CARTESIAN_POINT('Ctrl Pts',(66.1244252484939,-113.177650064786,
23.4302956754825));
#110791=CARTESIAN_POINT('Ctrl Pts',(66.2388281081697,-113.056238619935,
23.2822103066857));
#110792=CARTESIAN_POINT('Ctrl Pts',(66.3570329295153,-112.938867146301,
23.1390524851094));
#110793=CARTESIAN_POINT('Ctrl Pts',(66.4725958480263,-112.824118950004,
22.9990942712167));
#110794=CARTESIAN_POINT('Ctrl Pts',(66.5917923014979,-112.713232376157,
22.8638460728054));
#110795=CARTESIAN_POINT('Ctrl Pts',(66.7143134389456,-112.606579314334,
22.7337614830636));
#110796=CARTESIAN_POINT('Ctrl Pts',(66.8103296759152,-112.522998424776,
22.6318179894353));
#110797=CARTESIAN_POINT('Ctrl Pts',(66.9083871115364,-112.442017064359,
22.5330451378503));
#110798=CARTESIAN_POINT('Ctrl Pts',(67.008326083339,-112.363801811273,22.4376461034921));
#110799=CARTESIAN_POINT('Ctrl Pts',(67.1325798428524,-112.266557072089,
22.3190368316621));
#110800=CARTESIAN_POINT('Ctrl Pts',(67.259734888335,-112.17359506194,22.2056511984224));
#110801=CARTESIAN_POINT('Ctrl Pts',(67.3894117971795,-112.085128522843,
22.0977486849127));
#110802=CARTESIAN_POINT('Ctrl Pts',(67.5177277436917,-111.99759044224,21.9909786109234));
#110803=CARTESIAN_POINT('Ctrl Pts',(67.6485125760237,-111.914454063657,
21.8895772867072));
#110804=CARTESIAN_POINT('Ctrl Pts',(67.7813838074318,-111.835894746618,
21.7937585980292));
#110805=CARTESIAN_POINT('Ctrl Pts',(67.9163689546772,-111.756085589544,
21.6964154812161));
#110806=CARTESIAN_POINT('Ctrl Pts',(68.0535071378219,-111.681000525372,
21.6048343338805));
#110807=CARTESIAN_POINT('Ctrl Pts',(68.1923863191005,-111.610788806874,
21.5191971994216));
#110808=CARTESIAN_POINT('Ctrl Pts',(68.3312655003791,-111.540577088377,
21.4335600649628));
#110809=CARTESIAN_POINT('Ctrl Pts',(68.4718853686773,-111.475238850155,
21.3538671075531));
#110810=CARTESIAN_POINT('Ctrl Pts',(68.6138274692805,-111.41488634743,21.280255244727));
#110811=CARTESIAN_POINT('Ctrl Pts',(68.7493438215899,-111.357266015003,
21.2099758061778));
#110812=CARTESIAN_POINT('Ctrl Pts',(68.8860651291165,-111.304190065204,
21.1452391447375));
#110813=CARTESIAN_POINT('Ctrl Pts',(69.0236256509032,-111.255723121568,
21.0861240816436));
#110814=CARTESIAN_POINT('Ctrl Pts',(69.0317643393499,-111.252855602973,
21.0826265732395));
#110815=CARTESIAN_POINT('Ctrl Pts',(69.0399059655972,-111.250004208241,
21.0791487310889));
#110816=CARTESIAN_POINT('Ctrl Pts',(69.0480504540182,-111.247168947105,
21.0756905670619));
#110817=CARTESIAN_POINT('Ctrl Pts',(69.1891165578937,-111.198060983371,
21.0157936526547));
#110818=CARTESIAN_POINT('Ctrl Pts',(69.3310302909577,-111.153798648996,
20.9618069455714));
#110819=CARTESIAN_POINT('Ctrl Pts',(69.4733763025788,-111.114330841924,
20.913668116707));
#110820=CARTESIAN_POINT('Ctrl Pts',(69.6153768984093,-111.074958807144,
20.8656461011727));
#110821=CARTESIAN_POINT('Ctrl Pts',(69.7578074073081,-111.040358035372,
20.8234435884287));
#110822=CARTESIAN_POINT('Ctrl Pts',(69.9002635617164,-111.010445338613,
20.7869591141965));
#110823=CARTESIAN_POINT('Ctrl Pts',(70.0425419369712,-110.980569971614,
20.750520171019));
#110824=CARTESIAN_POINT('Ctrl Pts',(70.1848456418914,-110.955370956539,
20.7197849677161));
#110825=CARTESIAN_POINT('Ctrl Pts',(70.3267838884244,-110.934733389087,
20.6946133556755));
#110826=CARTESIAN_POINT('Ctrl Pts',(70.4686035035122,-110.914113070436,
20.6694627819722));
#110827=CARTESIAN_POINT('Ctrl Pts',(70.6100580395078,-110.89804653819,20.649866455153));
#110828=CARTESIAN_POINT('Ctrl Pts',(70.7507732660624,-110.886387694528,
20.635646179909));
#110829=CARTESIAN_POINT('Ctrl Pts',(70.891488492617,-110.874728850865,20.6214259046651));
#110830=CARTESIAN_POINT('Ctrl Pts',(71.031464198821,-110.8674776477,20.6125816223476));
#110831=CARTESIAN_POINT('Ctrl Pts',(71.170345060882,-110.864457142515,20.6088975164146));
#110832=CARTESIAN_POINT('Ctrl Pts',(71.2203686770257,-110.863369184176,
20.6075705351568));
#110833=CARTESIAN_POINT('Ctrl Pts',(71.2702504440004,-110.862829819238,
20.6069126724991));
#110834=CARTESIAN_POINT('Ctrl Pts',(71.3199744361711,-110.862829819238,
20.6069126724991));
#110835=CARTESIAN_POINT('Ctrl Pts',(71.3199744361711,-111.312468807607,
21.7528588738133));
#110836=CARTESIAN_POINT('Ctrl Pts',(71.2156942828921,-111.312428491816,
21.7521997164579));
#110837=CARTESIAN_POINT('Ctrl Pts',(71.1104930200805,-111.315715502796,
21.7569824684834));
#110838=CARTESIAN_POINT('Ctrl Pts',(71.0046507256735,-111.322484402609,
21.7674617557217));
#110839=CARTESIAN_POINT('Ctrl Pts',(70.8990646962844,-111.329236913584,
21.7779156705439));
#110840=CARTESIAN_POINT('Ctrl Pts',(70.7928409135358,-111.339454508292,
21.7940386276894));
#110841=CARTESIAN_POINT('Ctrl Pts',(70.6862735252272,-111.353264885521,
21.8160413552969));
#110842=CARTESIAN_POINT('Ctrl Pts',(70.5797698835585,-111.367067001638,
21.8380309212799));
#110843=CARTESIAN_POINT('Ctrl Pts',(70.4729232388235,-111.384457634358,
21.8658932774441));
#110844=CARTESIAN_POINT('Ctrl Pts',(70.3660405494288,-111.405538002595,
21.8997958747378));
#110845=CARTESIAN_POINT('Ctrl Pts',(70.259112199162,-111.42662737648,21.9337129554072));
#110846=CARTESIAN_POINT('Ctrl Pts',(70.1521479804918,-111.451409663501,
21.973675480272));
#110847=CARTESIAN_POINT('Ctrl Pts',(70.045465610332,-111.479959508842,22.019807457769));
#110848=CARTESIAN_POINT('Ctrl Pts',(69.9387832401721,-111.508509354183,
22.065939435266));
#110849=CARTESIAN_POINT('Ctrl Pts',(69.8323829414174,-111.540826769572,
22.118240885864));
#110850=CARTESIAN_POINT('Ctrl Pts',(69.7265895648414,-111.576959434674,
22.1767917134712));
#110851=CARTESIAN_POINT('Ctrl Pts',(69.7030267767849,-111.585007068253,
22.1898324234484));
#110852=CARTESIAN_POINT('Ctrl Pts',(69.6794941162541,-111.593243855793,
22.2031829677264));
#110853=CARTESIAN_POINT('Ctrl Pts',(69.6559952029053,-111.601670141301,
22.2168439300654));
#110854=CARTESIAN_POINT('Ctrl Pts',(69.5529965589207,-111.638603592999,
22.2767216178355));
#110855=CARTESIAN_POINT('Ctrl Pts',(69.4506541248546,-111.679177665124,
22.3425630783035));
#110856=CARTESIAN_POINT('Ctrl Pts',(69.3492547402475,-111.723341559311,
22.4142867813143));
#110857=CARTESIAN_POINT('Ctrl Pts',(69.2450899007027,-111.76870993082,22.4879665974653));
#110858=CARTESIAN_POINT('Ctrl Pts',(69.1419204750351,-111.817866647129,
22.5678539545202));
#110859=CARTESIAN_POINT('Ctrl Pts',(69.0400559539226,-111.87072725577,22.653812356212));
#110860=CARTESIAN_POINT('Ctrl Pts',(68.9384349396271,-111.923461501292,
22.7395652746152));
#110861=CARTESIAN_POINT('Ctrl Pts',(68.8381128259295,-111.979881838852,
22.8313600627389));
#110862=CARTESIAN_POINT('Ctrl Pts',(68.7393920450583,-112.039876318025,
22.9290151674124));
#110863=CARTESIAN_POINT('Ctrl Pts',(68.6390701050472,-112.100843851785,
23.02825414695));
#110864=CARTESIAN_POINT('Ctrl Pts',(68.5404021310721,-112.165502361602,
23.1335450114598));
#110865=CARTESIAN_POINT('Ctrl Pts',(68.4436967237253,-112.233706373117,
23.2446513610062));
#110866=CARTESIAN_POINT('Ctrl Pts',(68.3493941049511,-112.300215755305,
23.3529971093168));
#110867=CARTESIAN_POINT('Ctrl Pts',(68.2569579187608,-112.370096418805,
23.4668725805849));
#110868=CARTESIAN_POINT('Ctrl Pts',(68.1666628213,-112.443189346378,23.5860190108185));
#110869=CARTESIAN_POINT('Ctrl Pts',(68.0713767974672,-112.520322376128,
23.7117510816628));
#110870=CARTESIAN_POINT('Ctrl Pts',(67.9784815692525,-112.601027700606,
23.8433449360805));
#110871=CARTESIAN_POINT('Ctrl Pts',(67.8882347988655,-112.685021112258,
23.9803367650241));
#110872=CARTESIAN_POINT('Ctrl Pts',(67.7947411829445,-112.77203638976,24.1222572058847));
#110873=CARTESIAN_POINT('Ctrl Pts',(67.7040904093204,-112.862580465023,
24.2699707929579));
#110874=CARTESIAN_POINT('Ctrl Pts',(67.6165445232652,-112.956310865727,
24.4229183571923));
#110875=CARTESIAN_POINT('Ctrl Pts',(67.527320741131,-113.051837694327,24.5787972998145));
#110876=CARTESIAN_POINT('Ctrl Pts',(67.4413223619956,-113.150673897062,
24.7401123474576));
#110877=CARTESIAN_POINT('Ctrl Pts',(67.358796175955,-113.252433094546,24.9062323642766));
#110878=CARTESIAN_POINT('Ctrl Pts',(67.2742715277876,-113.356656502627,
25.0763751595373));
#110879=CARTESIAN_POINT('Ctrl Pts',(67.1933896980007,-113.463945893634,
25.2515579796816));
#110880=CARTESIAN_POINT('Ctrl Pts',(67.1163779663219,-113.573865588398,
25.4310688694784));
#110881=CARTESIAN_POINT('Ctrl Pts',(67.0740631761058,-113.634261955589,
25.5297027461318));
#110882=CARTESIAN_POINT('Ctrl Pts',(67.0329160904001,-113.695452093393,
25.6296427424093));
#110883=CARTESIAN_POINT('Ctrl Pts',(66.9929690327904,-113.757361695449,
25.730767395629));
#110884=CARTESIAN_POINT('Ctrl Pts',(66.9161458564883,-113.876421585166,
25.9252427219143));
#110885=CARTESIAN_POINT('Ctrl Pts',(66.8437711858771,-113.998127582215,
26.1240752798457));
#110886=CARTESIAN_POINT('Ctrl Pts',(66.7759443852703,-114.121875161448,
26.3262759697508));
#110887=CARTESIAN_POINT('Ctrl Pts',(66.7088802460416,-114.24423129219,26.5262030649201));
#110888=CARTESIAN_POINT('Ctrl Pts',(66.6462623142989,-114.368582793243,
26.7294220605859));
#110889=CARTESIAN_POINT('Ctrl Pts',(66.588136670098,-114.494343854414,26.9349741921444));
#110890=CARTESIAN_POINT('Ctrl Pts',(66.5310814139891,-114.617789016224,
27.1367410658029));
#110891=CARTESIAN_POINT('Ctrl Pts',(66.4783544529993,-114.742591841365,
27.3407551825987));
#110892=CARTESIAN_POINT('Ctrl Pts',(66.4299512486645,-114.868204364348,
27.5461194453588));
#110893=CARTESIAN_POINT('Ctrl Pts',(66.3830328257193,-114.989963689201,
27.7451841037931));
#110894=CARTESIAN_POINT('Ctrl Pts',(66.3401767752212,-115.112483473968,
27.9455168142653));
#110895=CARTESIAN_POINT('Ctrl Pts',(66.301335329977,-115.235276050301,28.1463189458426));
#110896=CARTESIAN_POINT('Ctrl Pts',(66.2818970431475,-115.296727865605,
28.2468108149028));
#110897=CARTESIAN_POINT('Ctrl Pts',(66.2634635477091,-115.358248213385,
28.3474205934688));
#110898=CARTESIAN_POINT('Ctrl Pts',(66.2460247842649,-115.419777452757,
28.4480505865553));
#110899=CARTESIAN_POINT('Origin',(-102.175142494623,109.314766794926,15.5402421272843));
#110900=CARTESIAN_POINT('',(-102.136807271674,112.683150792461,16.5004503516593));
#110901=CARTESIAN_POINT('',(-102.133310989777,112.941353780217,16.6649437964103));
#110902=CARTESIAN_POINT('',(-103.133574161045,112.198187140357,17.282876922839));
#110903=CARTESIAN_POINT('Origin',(-102.136807271674,112.145851184114,17.3438417974722));
#110904=CARTESIAN_POINT('',(-103.171909383993,109.367102751169,15.4792772526511));
#110905=CARTESIAN_POINT('Ctrl Pts',(-103.152357807359,111.522363156533,
17.0098184143382));
#110906=CARTESIAN_POINT('Ctrl Pts',(-103.0869956563,111.705244211245,16.0981529110447));
#110907=CARTESIAN_POINT('Ctrl Pts',(-102.155590917988,111.669414816724,
16.0908625889081));
#110908=CARTESIAN_POINT('Ctrl Pts',(-103.142761772426,111.761900185149,
17.0585577839508));
#110909=CARTESIAN_POINT('Ctrl Pts',(-103.073268735977,112.054843502077,
16.1738370413966));
#110910=CARTESIAN_POINT('Ctrl Pts',(-102.145994897101,112.028719833662,
16.1639715362908));
#110911=CARTESIAN_POINT('Ctrl Pts',(-103.136365775921,111.992024330101,
17.1515367275494));
#110912=CARTESIAN_POINT('Ctrl Pts',(-103.064118900597,112.390932644311,
16.3127579157413));
#110913=CARTESIAN_POINT('Ctrl Pts',(-102.139598884576,112.373906795659,
16.3034401979638));
#110914=CARTESIAN_POINT('Ctrl Pts',(-103.133574161045,112.198187140357,
17.282876922839));
#110915=CARTESIAN_POINT('Ctrl Pts',(-103.060135117855,112.692044021868,
16.5061159636369));
#110916=CARTESIAN_POINT('Ctrl Pts',(-102.136807271675,112.683150792461,
16.5004503516593));
#110917=CARTESIAN_POINT('',(-102.155590917988,111.669414816724,16.0908625889081));
#110918=CARTESIAN_POINT('Origin',(-102.263205225086,111.315454719605,18.4262192661332));
#110919=CARTESIAN_POINT('',(-103.152357991748,111.522360168254,17.0098188637567));
#110920=CARTESIAN_POINT('Origin',(-102.155590917988,111.47002720029,17.0707832889714));
#110921=CARTESIAN_POINT('Origin',(-103.259984063047,111.286331184274,18.5668679399132));
#110922=CARTESIAN_POINT('Ctrl Pts',(-89.5438937768569,103.201132358137,
15.6383152478518));
#110923=CARTESIAN_POINT('Ctrl Pts',(-89.4314322305935,103.473365680176,
15.9642047048228));
#110924=CARTESIAN_POINT('Ctrl Pts',(-89.265191612617,103.879953906884,15.9677529465226));
#110925=CARTESIAN_POINT('Ctrl Pts',(-84.2177683851497,100.999236865863,
15.594310344425));
#110926=CARTESIAN_POINT('Ctrl Pts',(-84.0643743632278,101.25726728379,15.9448651072321));
#110927=CARTESIAN_POINT('Ctrl Pts',(-83.9298747746068,101.698683601954,
15.9487172889555));
#110928=CARTESIAN_POINT('Ctrl Pts',(-78.8949144946475,98.7898183210443,
15.5466842957212));
#110929=CARTESIAN_POINT('Ctrl Pts',(-78.7261041504391,99.0424131449717,
15.9255363676788));
#110930=CARTESIAN_POINT('Ctrl Pts',(-78.5973029403186,99.5107256427142,
15.9296232691135));
#110931=CARTESIAN_POINT('Ctrl Pts',(-73.5761368283877,96.5711002283222,
15.4944935444539));
#110932=CARTESIAN_POINT('Ctrl Pts',(-73.4619189435034,96.8445207581927,
15.9063556515832));
#110933=CARTESIAN_POINT('Ctrl Pts',(-73.2685061953014,97.3135726316137,
15.9104490052696));
#110934=CARTESIAN_POINT('',(-73.2685061953014,97.3135726316137,15.9104490052696));
#110935=CARTESIAN_POINT('',(-73.5761368275786,96.5711002282619,15.4944935443471));
#110936=CARTESIAN_POINT('Origin',(-73.2685061953014,97.322299167112,14.9104870822054));
#110937=CARTESIAN_POINT('',(-89.5438937769116,103.201132358156,15.6383152478487));
#110938=CARTESIAN_POINT('Ctrl Pts',(-89.5438937768573,103.201132358149,
15.638315247864));
#110939=CARTESIAN_POINT('Ctrl Pts',(-88.9278180455428,102.946437945994,
15.6332251774865));
#110940=CARTESIAN_POINT('Ctrl Pts',(-88.3117845860775,102.691642220059,
15.628086738327));
#110941=CARTESIAN_POINT('Ctrl Pts',(-87.6957946101717,102.436742455174,
15.6228984295394));
#110942=CARTESIAN_POINT('Ctrl Pts',(-85.2318340230326,101.41714311279,15.6021451886317));
#110943=CARTESIAN_POINT('Ctrl Pts',(-82.7685681009663,100.395878948832,
15.5805938644989));
#110944=CARTESIAN_POINT('Ctrl Pts',(-80.306076146229,99.3727734403469,15.5581487685272));
#110945=CARTESIAN_POINT('Ctrl Pts',(-78.0621012866903,98.4404564696131,
15.5376954098945));
#110946=CARTESIAN_POINT('Ctrl Pts',(-75.818767966942,97.5066095868228,15.5164994660178));
#110947=CARTESIAN_POINT('Ctrl Pts',(-73.5761368283877,96.5711002283223,
15.4944935444539));
#110948=CARTESIAN_POINT('',(-89.265191612617,103.879953906884,15.9677529465226));
#110949=CARTESIAN_POINT('Origin',(-89.265191612617,103.888680442382,14.9677910234584));
#110950=CARTESIAN_POINT('Ctrl Pts',(-73.2685061953014,97.3135726316137,
15.9104490052696));
#110951=CARTESIAN_POINT('Ctrl Pts',(-78.5973029403186,99.5107256427142,
15.9296232691135));
#110952=CARTESIAN_POINT('Ctrl Pts',(-83.9298747746068,101.698683601954,
15.9487172889555));
#110953=CARTESIAN_POINT('Ctrl Pts',(-89.265191612617,103.879953906884,15.9677529465226));
#110954=CARTESIAN_POINT('Ctrl Pts',(-94.9766650898709,102.059553686794,
12.4464704915691));
#110955=CARTESIAN_POINT('Ctrl Pts',(-95.1275142490534,101.645659171874,
12.));
#110956=CARTESIAN_POINT('Ctrl Pts',(-95.3422910891543,101.056362177902,
12.));
#110957=CARTESIAN_POINT('Ctrl Pts',(-87.8725254503336,99.5173977180157,
12.4912617121467));
#110958=CARTESIAN_POINT('Ctrl Pts',(-87.9638651773956,99.074465226151,12.));
#110959=CARTESIAN_POINT('Ctrl Pts',(-88.2554008658042,98.4734542321996,
12.));
#110960=CARTESIAN_POINT('Ctrl Pts',(-80.7745244789305,96.956156957006,12.5449995272405));
#110961=CARTESIAN_POINT('Ctrl Pts',(-80.8343802373134,96.4962539912777,
12.));
#110962=CARTESIAN_POINT('Ctrl Pts',(-81.1765414081592,95.868427298165,12.));
#110963=CARTESIAN_POINT('Ctrl Pts',(-73.6873715742242,94.3623784076086,
12.6113586655715));
#110964=CARTESIAN_POINT('Ctrl Pts',(-73.8446109860043,93.9412007931759,
12.));
#110965=CARTESIAN_POINT('Ctrl Pts',(-74.1100264112522,93.2302655742382,
12.));
#110966=CARTESIAN_POINT('',(-73.6873715742222,94.3623784076015,12.6113586655642));
#110967=CARTESIAN_POINT('Origin',(-74.1100264112522,93.2302655742383,13.5));
#110968=CARTESIAN_POINT('',(-94.9766650898708,102.059553686794,12.446470491569));
#110969=CARTESIAN_POINT('Origin',(-95.3422910891542,101.056362177902,13.5));
#110970=CARTESIAN_POINT('Ctrl Pts',(-73.687371574224,94.3623784076086,12.6113586655715));
#110971=CARTESIAN_POINT('Ctrl Pts',(-80.7736499467947,96.9558368930437,
12.545007715829));
#110972=CARTESIAN_POINT('Ctrl Pts',(-87.8717558997463,99.5171223406752,
12.491266563926));
#110973=CARTESIAN_POINT('Ctrl Pts',(-94.9766650898707,102.059553686794,
12.4464704915691));
#110974=CARTESIAN_POINT('Ctrl Pts',(95.3422910891543,101.056362177902,12.));
#110975=CARTESIAN_POINT('Ctrl Pts',(95.1275142490534,101.645659171874,12.));
#110976=CARTESIAN_POINT('Ctrl Pts',(94.9766650898708,102.059553686794,12.4464704915691));
#110977=CARTESIAN_POINT('Ctrl Pts',(88.2554008658042,98.4734542321996,12.));
#110978=CARTESIAN_POINT('Ctrl Pts',(87.9638651773955,99.074465226151,12.));
#110979=CARTESIAN_POINT('Ctrl Pts',(87.8725254503335,99.5173977180157,12.4912617121467));
#110980=CARTESIAN_POINT('Ctrl Pts',(81.1765414081592,95.868427298165,12.));
#110981=CARTESIAN_POINT('Ctrl Pts',(80.8343802373133,96.4962539912777,12.));
#110982=CARTESIAN_POINT('Ctrl Pts',(80.7745244789304,96.956156957006,12.5449995272405));
#110983=CARTESIAN_POINT('Ctrl Pts',(74.1100264112521,93.2302655742382,12.));
#110984=CARTESIAN_POINT('Ctrl Pts',(73.8446109860042,93.9412007931759,12.));
#110985=CARTESIAN_POINT('Ctrl Pts',(73.6873715742241,94.3623784076086,12.6113586655715));
#110986=CARTESIAN_POINT('',(73.6873715742192,94.3623784076016,12.6113586655639));
#110987=CARTESIAN_POINT('Origin',(74.1100264112522,93.2302655742383,13.5));
#110988=CARTESIAN_POINT('',(94.9766650898708,102.059553686794,12.4464704915689));
#110989=CARTESIAN_POINT('Ctrl Pts',(73.6873715742239,94.3623784076086,12.6113586655715));
#110990=CARTESIAN_POINT('Ctrl Pts',(80.7736499467946,96.9558368930437,12.545007715829));
#110991=CARTESIAN_POINT('Ctrl Pts',(87.8717558997463,99.5171223406752,12.491266563926));
#110992=CARTESIAN_POINT('Ctrl Pts',(94.9766650898706,102.059553686794,12.4464704915691));
#110993=CARTESIAN_POINT('Origin',(95.3422910891541,101.056362177902,13.5));
#110994=CARTESIAN_POINT('Origin',(-3.5527136788005E-14,116.382132567932,
20.0426506835148));
#110995=CARTESIAN_POINT('',(-65.4746552313156,117.382132567932,20.0426506835148));
#110996=CARTESIAN_POINT('',(-65.4746552313156,116.919432176279,19.1992592377019));
#110997=CARTESIAN_POINT('Origin',(-65.4746552313156,116.382132567932,20.0426506835148));
#110998=CARTESIAN_POINT('',(-65.5082101937695,116.919432176279,19.1992592377019));
#110999=CARTESIAN_POINT('',(-98.2429380192881,117.382132567932,20.0426506835148));
#111000=CARTESIAN_POINT('Origin',(-99.3860129527513,112.382132567932,38.1831418573642));
#111001=CARTESIAN_POINT('',(-98.2801384580751,117.382132567932,20.1022536947037));
#111002=CARTESIAN_POINT('',(-97.8767940381347,117.382132567932,13.5076307215865));
#111003=CARTESIAN_POINT('',(-103.26397335456,112.643812349146,19.797436672971));
#111004=CARTESIAN_POINT('',(-104.369847399603,112.643812349146,37.8783174841985));
#111005=CARTESIAN_POINT('Origin',(-98.2801384580751,112.382132567932,20.1022536947037));
#111006=CARTESIAN_POINT('Origin',(-3.5527136788005E-14,111.07125196742,
19.030624689098));
#111007=CARTESIAN_POINT('',(-102.181463787328,111.097431573916,16.0307389199054));
#111008=CARTESIAN_POINT('',(-61.5779872504887,111.097431573916,16.0307389199054));
#111009=CARTESIAN_POINT('',(-60.6810685896221,111.097431573916,16.0307389199054));
#111010=CARTESIAN_POINT('Ctrl Pts',(-102.181463787328,111.097431573916,
16.0307389199054));
#111011=CARTESIAN_POINT('Ctrl Pts',(-102.17180883223,111.246139974705,16.0320366784585));
#111012=CARTESIAN_POINT('Ctrl Pts',(-102.164637756624,111.393809598146,
16.0442864166752));
#111013=CARTESIAN_POINT('Ctrl Pts',(-102.159548516983,111.540418352751,
16.0675233291821));
#111014=CARTESIAN_POINT('Ctrl Pts',(-102.158052706877,111.583509044513,
16.0743530347957));
#111015=CARTESIAN_POINT('Ctrl Pts',(-102.156736835821,111.626508071194,
16.0821322153997));
#111016=CARTESIAN_POINT('Ctrl Pts',(-102.155590917988,111.669414816724,
16.0908625889081));
#111017=CARTESIAN_POINT('',(-61.6143409413831,112.683150792461,16.5004503516593));
#111018=CARTESIAN_POINT('',(-103.070079623435,112.683150792461,16.5004503516593));
#111019=CARTESIAN_POINT('Origin',(-61.4821524851634,111.229959981767,18.4948362098983));
#111020=CARTESIAN_POINT('Origin',(-3.5527136788005E-14,111.957634976035,
16.0382458012689));
#111021=CARTESIAN_POINT('',(-61.6203750750865,113.12877600125,16.7843449196451));
#111022=CARTESIAN_POINT('Ctrl Pts',(-65.4746552313156,116.919432176279,
19.1992592377019));
#111023=CARTESIAN_POINT('Ctrl Pts',(-65.3852655379021,116.919432176279,
19.1992592377019));
#111024=CARTESIAN_POINT('Ctrl Pts',(-65.2946575782291,116.916409823328,
19.1973337865194));
#111025=CARTESIAN_POINT('Ctrl Pts',(-65.2031827079429,116.910147375813,
19.1933441674475));
#111026=CARTESIAN_POINT('Ctrl Pts',(-65.1114071203859,116.903864340937,
19.1893414327806));
#111027=CARTESIAN_POINT('Ctrl Pts',(-65.0187591678765,116.894319743367,
19.1832608535174));
#111028=CARTESIAN_POINT('Ctrl Pts',(-64.9256240029591,116.881329822723,
19.174985361385));
#111029=CARTESIAN_POINT('Ctrl Pts',(-64.8314911443069,116.868200749886,
19.1666212195287));
#111030=CARTESIAN_POINT('Ctrl Pts',(-64.736860872624,116.85155198952,19.1560147894199));
#111031=CARTESIAN_POINT('Ctrl Pts',(-64.642157678096,116.831232886725,19.1430700933033));
#111032=CARTESIAN_POINT('Ctrl Pts',(-64.5474544835679,116.810913783931,
19.1301253971867));
#111033=CARTESIAN_POINT('Ctrl Pts',(-64.4526787654937,116.786924281173,
19.1148423984079));
#111034=CARTESIAN_POINT('Ctrl Pts',(-64.3582764012741,116.759154082484,
19.0971508306864));
#111035=CARTESIAN_POINT('Ctrl Pts',(-64.262902255022,116.731098016165,19.0792771451994));
#111036=CARTESIAN_POINT('Ctrl Pts',(-64.167909623927,116.699182913076,19.058944982151));
#111037=CARTESIAN_POINT('Ctrl Pts',(-64.073773871487,116.663337546338,19.0361089650145));
#111038=CARTESIAN_POINT('Ctrl Pts',(-64.0493726047007,116.65404593997,19.0301895589223));
#111039=CARTESIAN_POINT('Ctrl Pts',(-64.0250289738589,116.644490476867,
19.0241020575511));
#111040=CARTESIAN_POINT('Ctrl Pts',(-64.000751368459,116.634670387768,19.0178459708278));
#111041=CARTESIAN_POINT('Ctrl Pts',(-63.9098749933772,116.597911651247,
18.9944280729651));
#111042=CARTESIAN_POINT('Ctrl Pts',(-63.8199397249538,116.55744652722,18.9686489458474));
#111043=CARTESIAN_POINT('Ctrl Pts',(-63.7313474744444,116.513358214587,
18.9405615930203));
#111044=CARTESIAN_POINT('Ctrl Pts',(-63.6410612444694,116.468426885824,
18.9119371796867));
#111045=CARTESIAN_POINT('Ctrl Pts',(-63.5521703263291,116.419732539584,
18.8809154598274));
#111046=CARTESIAN_POINT('Ctrl Pts',(-63.4650963239255,116.367409096001,
18.8475817499779));
#111047=CARTESIAN_POINT('Ctrl Pts',(-63.3772478209507,116.314620249017,
18.8139515454617));
#111048=CARTESIAN_POINT('Ctrl Pts',(-63.291249187588,116.258137634992,18.7779681518141));
#111049=CARTESIAN_POINT('Ctrl Pts',(-63.2075224567693,116.198143141088,
18.7397474439354));
#111050=CARTESIAN_POINT('Ctrl Pts',(-63.1229787349501,116.137563231258,
18.7011537849805));
#111051=CARTESIAN_POINT('Ctrl Pts',(-63.0407520018954,116.073402785721,
18.6602790732085));
#111052=CARTESIAN_POINT('Ctrl Pts',(-62.9612579297305,116.00589113243,18.6172694066386));
#111053=CARTESIAN_POINT('Ctrl Pts',(-62.8916188336662,115.946748980305,
18.5795917003596));
#111054=CARTESIAN_POINT('Ctrl Pts',(-62.8240767847807,115.885035783636,
18.5402760580622));
#111055=CARTESIAN_POINT('Ctrl Pts',(-62.7588946771081,115.820929660329,
18.4994359533682));
#111056=CARTESIAN_POINT('Ctrl Pts',(-62.6836998333321,115.746976084736,
18.4523223296774));
#111057=CARTESIAN_POINT('Ctrl Pts',(-62.6116576907598,115.669848400469,
18.4031865757459));
#111058=CARTESIAN_POINT('Ctrl Pts',(-62.5430454819779,115.589947256198,
18.3522839329265));
#111059=CARTESIAN_POINT('Ctrl Pts',(-62.4737356158025,115.509233667247,
18.3008637057625));
#111060=CARTESIAN_POINT('Ctrl Pts',(-62.407926203809,115.425690431291,18.2476407946438));
#111061=CARTESIAN_POINT('Ctrl Pts',(-62.3458617351632,115.339758560474,
18.1928961552907));
#111062=CARTESIAN_POINT('Ctrl Pts',(-62.2838955503282,115.253962769316,
18.1382382082415));
#111063=CARTESIAN_POINT('Ctrl Pts',(-62.2256627655453,115.165786462594,
18.0820637055209));
#111064=CARTESIAN_POINT('Ctrl Pts',(-62.1713604438938,115.075688267521,
18.0246648248878));
#111065=CARTESIAN_POINT('Ctrl Pts',(-62.1176579317473,114.986585273982,
17.9678999575552));
#111066=CARTESIAN_POINT('Ctrl Pts',(-62.0677997159464,114.895603159173,
17.9099379579448));
#111067=CARTESIAN_POINT('Ctrl Pts',(-62.0219275763052,114.80319655267,17.8510684570395));
#111068=CARTESIAN_POINT('Ctrl Pts',(-61.9876855282183,114.734218050944,
17.8071243049546));
#111069=CARTESIAN_POINT('Ctrl Pts',(-61.9556635911428,114.664446069006,
17.7626746502247));
#111070=CARTESIAN_POINT('Ctrl Pts',(-61.9259018235165,114.594071126428,
17.7178408672024));
#111071=CARTESIAN_POINT('Ctrl Pts',(-61.885176269289,114.49777111575,17.656490994284));
#111072=CARTESIAN_POINT('Ctrl Pts',(-61.8486903167257,114.400361096452,
17.5944339678845));
#111073=CARTESIAN_POINT('Ctrl Pts',(-61.8163830065286,114.302373651154,
17.5320090805526));
#111074=CARTESIAN_POINT('Ctrl Pts',(-61.7840119755892,114.204192942081,
17.4694610706168));
#111075=CARTESIAN_POINT('Ctrl Pts',(-61.7558360806243,114.10543310862,17.4065441177568));
#111076=CARTESIAN_POINT('Ctrl Pts',(-61.7317437266102,114.006614188748,
17.3435895227013));
#111077=CARTESIAN_POINT('Ctrl Pts',(-61.7084947980285,113.911254722866,
17.2828388429015));
#111078=CARTESIAN_POINT('Ctrl Pts',(-61.6890481834806,113.815840567189,
17.2220533218594));
#111079=CARTESIAN_POINT('Ctrl Pts',(-61.6732597094599,113.720817953312,
17.1615172404543));
#111080=CARTESIAN_POINT('Ctrl Pts',(-61.6576408491931,113.626816156408,
17.1016314911838));
#111081=CARTESIAN_POINT('Ctrl Pts',(-61.6456018008104,113.533197852511,
17.0419900539043));
#111082=CARTESIAN_POINT('Ctrl Pts',(-61.6369624375352,113.440369170505,
16.982851661248));
#111083=CARTESIAN_POINT('Ctrl Pts',(-61.6284230978467,113.348615227161,
16.9243979526321));
#111084=CARTESIAN_POINT('Ctrl Pts',(-61.6232049998658,113.257632959045,
16.8664358553543));
#111085=CARTESIAN_POINT('Ctrl Pts',(-61.6210968313266,113.167785081883,
16.8091964448178));
#111086=CARTESIAN_POINT('Ctrl Pts',(-61.6207911650072,113.154757911899,
16.8008972222388));
#111087=CARTESIAN_POINT('Ctrl Pts',(-61.6205508151657,113.141754535264,
16.7926131576942));
#111088=CARTESIAN_POINT('Ctrl Pts',(-61.6203750750865,113.12877600125,16.7843449196451));
#111089=CARTESIAN_POINT('',(-61.5964833600598,111.364355287307,15.6602849552392));
#111090=CARTESIAN_POINT('Ctrl Pts',(-61.6203750750865,113.12877600125,16.7843449196451));
#111091=CARTESIAN_POINT('Ctrl Pts',(-60.697047228906,113.137669230657,16.7900105316228));
#111092=CARTESIAN_POINT('Ctrl Pts',(-60.6236081857162,112.643812349146,
17.5667714908249));
#111093=CARTESIAN_POINT('Ctrl Pts',(-61.6272206341907,113.634325572272,
17.1064155167069));
#111094=CARTESIAN_POINT('Ctrl Pts',(-60.7656520267028,113.708188670095,
17.1534714997233));
#111095=CARTESIAN_POINT('Ctrl Pts',(-60.6370649347762,113.275742826561,
17.889243144072));
#111096=CARTESIAN_POINT('Ctrl Pts',(-61.7315134200495,114.134418564673,
17.4250098898041));
#111097=CARTESIAN_POINT('Ctrl Pts',(-60.9376819427465,114.281120496804,
17.518469327963));
#111098=CARTESIAN_POINT('Ctrl Pts',(-60.7721872432803,113.900865553424,
18.2097264330661));
#111099=CARTESIAN_POINT('Ctrl Pts',(-62.1202902269861,115.053723688183,
18.0106718446002));
#111100=CARTESIAN_POINT('Ctrl Pts',(-61.4760630782005,115.311934917026,
18.1751705395068));
#111101=CARTESIAN_POINT('Ctrl Pts',(-61.2667177962671,115.049996957814,
18.8018565640629));
#111102=CARTESIAN_POINT('Ctrl Pts',(-62.4046393007944,115.472522104224,
18.277475860733));
#111103=CARTESIAN_POINT('Ctrl Pts',(-61.8375482530832,115.780489934926,
18.4736730069603));
#111104=CARTESIAN_POINT('Ctrl Pts',(-61.6259536054509,115.573494977864,
19.0732408491432));
#111105=CARTESIAN_POINT('Ctrl Pts',(-63.113150053426,116.169337216432,18.7213960460017));
#111106=CARTESIAN_POINT('Ctrl Pts',(-62.7032778270103,116.547393672241,
18.9622445709023));
#111107=CARTESIAN_POINT('Ctrl Pts',(-62.5176944374637,116.444513868122,
19.5283678661609));
#111108=CARTESIAN_POINT('Ctrl Pts',(-63.5370682168686,116.447114416443,
18.8983596392596));
#111109=CARTESIAN_POINT('Ctrl Pts',(-63.209639426404,116.855531854512,19.1585502430492));
#111110=CARTESIAN_POINT('Ctrl Pts',(-63.0498929686697,116.791735368137,
19.7119541704193));
#111111=CARTESIAN_POINT('Ctrl Pts',(-64.4644345200519,116.822226359089,
19.1373323023931));
#111112=CARTESIAN_POINT('Ctrl Pts',(-64.297737175333,117.268078295056,19.4213713115202));
#111113=CARTESIAN_POINT('Ctrl Pts',(-64.2118772218656,117.260625296446,
19.9652766821116));
#111114=CARTESIAN_POINT('Ctrl Pts',(-64.9674674958997,116.919432176277,
19.1992592377009));
#111115=CARTESIAN_POINT('Ctrl Pts',(-64.886574141931,117.377902961187,19.4913373402175));
#111116=CARTESIAN_POINT('Ctrl Pts',(-64.8411505483102,117.382132567932,
20.0349244445164));
#111117=CARTESIAN_POINT('Ctrl Pts',(-65.4746552313156,116.919432176279,
19.1992592377019));
#111118=CARTESIAN_POINT('Ctrl Pts',(-65.4746552313156,117.382132567932,
19.4940318968881));
#111119=CARTESIAN_POINT('Ctrl Pts',(-65.4746552313156,117.382132567932,
20.0426506835148));
#111120=CARTESIAN_POINT('',(-60.6236081857162,112.643812349146,17.5667714908249));
#111121=CARTESIAN_POINT('Origin',(-61.6203750750865,112.591476392903,17.627736365458));
#111122=CARTESIAN_POINT('Ctrl Pts',(-60.6236081857162,112.643812349146,
17.5667714908249));
#111123=CARTESIAN_POINT('Ctrl Pts',(-60.6258755481261,112.750287947654,
17.6211055726713));
#111124=CARTESIAN_POINT('Ctrl Pts',(-60.6316326491609,112.858104064666,
17.676165928665));
#111125=CARTESIAN_POINT('Ctrl Pts',(-60.6411105115271,112.966875705515,
17.7317590150782));
#111126=CARTESIAN_POINT('Ctrl Pts',(-60.650871446129,113.078895993619,17.7890124821394));
#111127=CARTESIAN_POINT('Ctrl Pts',(-60.6645790338135,113.191929604419,
17.846830914123));
#111128=CARTESIAN_POINT('Ctrl Pts',(-60.6824435105799,113.305521798097,
17.9049849412194));
#111129=CARTESIAN_POINT('Ctrl Pts',(-60.7001968872857,113.418407556329,
17.9627773055578));
#111130=CARTESIAN_POINT('Ctrl Pts',(-60.7220556509081,113.531844579234,
18.0209009043381));
#111131=CARTESIAN_POINT('Ctrl Pts',(-60.7481828174272,113.645357528382,
18.0791152858128));
#111132=CARTESIAN_POINT('Ctrl Pts',(-60.7747715549292,113.760875834042,
18.1383581013988));
#111133=CARTESIAN_POINT('Ctrl Pts',(-60.805781035223,113.876472405008,18.1976947506284));
#111134=CARTESIAN_POINT('Ctrl Pts',(-60.8413360306901,113.99162169029,18.2568587051027));
#111135=CARTESIAN_POINT('Ctrl Pts',(-60.8763125005109,114.104897348145,
18.3150599857094));
#111136=CARTESIAN_POINT('Ctrl Pts',(-60.9156876665392,114.21773963841,18.3730938796884));
#111137=CARTESIAN_POINT('Ctrl Pts',(-60.9595349035384,114.329631518763,
18.4306975715239));
#111138=CARTESIAN_POINT('Ctrl Pts',(-60.9786564035037,114.378426853035,
18.4558181735691));
#111139=CARTESIAN_POINT('Ctrl Pts',(-60.9986278112605,114.42704126961,18.4808568665032));
#111140=CARTESIAN_POINT('Ctrl Pts',(-61.0194525197745,114.47543125562,18.5057914985618));
#111141=CARTESIAN_POINT('Ctrl Pts',(-61.0672522644661,114.586502629098,
18.5630249069225));
#111142=CARTESIAN_POINT('Ctrl Pts',(-61.1195449293977,114.696372323162,
18.6197002108303));
#111143=CARTESIAN_POINT('Ctrl Pts',(-61.1762206198357,114.804561146846,
18.6755716651793));
#111144=CARTESIAN_POINT('Ctrl Pts',(-61.2338052102797,114.914484979344,
18.7323391221142));
#111145=CARTESIAN_POINT('Ctrl Pts',(-61.2959144359317,115.022673091381,
18.7882764810298));
#111146=CARTESIAN_POINT('Ctrl Pts',(-61.3623792737452,115.128627920453,
18.8431279055365));
#111147=CARTESIAN_POINT('Ctrl Pts',(-61.4291047731432,115.234998282828,
18.8981944461813));
#111148=CARTESIAN_POINT('Ctrl Pts',(-61.5002198638925,115.339117274996,
18.952166241677));
#111149=CARTESIAN_POINT('Ctrl Pts',(-61.5755025818752,115.440494395861,
19.0047904115397));
#111150=CARTESIAN_POINT('Ctrl Pts',(-61.6505928230465,115.541612323839,
19.0572800361483));
#111151=CARTESIAN_POINT('Ctrl Pts',(-61.7298290736014,115.64000185873,19.1084286458527));
#111152=CARTESIAN_POINT('Ctrl Pts',(-61.8129449624295,115.7351970359,19.1579953330673));
#111153=CARTESIAN_POINT('Ctrl Pts',(-61.895510381169,115.82976174279,19.2072337439548));
#111154=CARTESIAN_POINT('Ctrl Pts',(-61.9819038446185,115.921173777776,
19.2549108643995));
#111155=CARTESIAN_POINT('Ctrl Pts',(-62.0718240214584,116.009004422994,
19.3008043576498));
#111156=CARTESIAN_POINT('Ctrl Pts',(-62.1614601159667,116.09655758728,19.3465528608541));
#111157=CARTESIAN_POINT('Ctrl Pts',(-62.2545878378245,116.180539451606,
19.3905224551225));
#111158=CARTESIAN_POINT('Ctrl Pts',(-62.3507753621618,116.260661231029,
19.43256058308));
#111159=CARTESIAN_POINT('Ctrl Pts',(-62.4463799807576,116.340297464685,
19.4743439558984));
#111160=CARTESIAN_POINT('Ctrl Pts',(-62.5450069009815,116.416119992804,
19.5142190602086));
#111161=CARTESIAN_POINT('Ctrl Pts',(-62.6462057917084,116.487884441583,
19.5520557642307));
#111162=CARTESIAN_POINT('Ctrl Pts',(-62.7466454119689,116.559110459297,
19.5896085887389));
#111163=CARTESIAN_POINT('Ctrl Pts',(-62.8496180459274,116.626338844527,
19.6251533679372));
#111164=CARTESIAN_POINT('Ctrl Pts',(-62.9546651433396,116.689372978344,
19.6585842265273));
#111165=CARTESIAN_POINT('Ctrl Pts',(-63.0607509502474,116.753030395954,
19.6923456506554));
#111166=CARTESIAN_POINT('Ctrl Pts',(-63.1689519774991,116.812409877978,
19.723950969275));
#111167=CARTESIAN_POINT('Ctrl Pts',(-63.278784525908,116.867356517712,19.7533152751238));
#111168=CARTESIAN_POINT('Ctrl Pts',(-63.3886170743169,116.922303157446,
19.7826795809726));
#111169=CARTESIAN_POINT('Ctrl Pts',(-63.5000806623491,116.972816733572,
19.8098027552979));
#111170=CARTESIAN_POINT('Ctrl Pts',(-63.6126874447737,117.018793737573,
19.8346260552171));
#111171=CARTESIAN_POINT('Ctrl Pts',(-63.6187500399277,117.021269076586,
19.8359625077341));
#111172=CARTESIAN_POINT('Ctrl Pts',(-63.6248159487766,117.023731278739,
19.8372923003885));
#111173=CARTESIAN_POINT('Ctrl Pts',(-63.6308850952678,117.026180332292,
19.8386154262646));
#111174=CARTESIAN_POINT('Ctrl Pts',(-63.7432831385201,117.071535775188,
19.8631191616188));
#111175=CARTESIAN_POINT('Ctrl Pts',(-63.8567715903075,117.112371792132,
19.8853311239609));
#111176=CARTESIAN_POINT('Ctrl Pts',(-63.9708257161391,117.14875336947,19.9052780590173));
#111177=CARTESIAN_POINT('Ctrl Pts',(-64.083636159884,117.184738230637,19.9250074864155));
#111178=CARTESIAN_POINT('Ctrl Pts',(-64.1969995673277,117.216365369354,
19.9425210607799));
#111179=CARTESIAN_POINT('Ctrl Pts',(-64.3104221953499,117.243741043258,
19.9578669556688));
#111180=CARTESIAN_POINT('Ctrl Pts',(-64.4231321820123,117.270944714116,
19.9731164313547));
#111181=CARTESIAN_POINT('Ctrl Pts',(-64.5359002604132,117.293950267454,
19.9862254228573));
#111182=CARTESIAN_POINT('Ctrl Pts',(-64.6482620132584,117.312903658195,
19.9972627084531));
#111183=CARTESIAN_POINT('Ctrl Pts',(-64.7596982221405,117.331700926449,
20.0082090779426));
#111184=CARTESIAN_POINT('Ctrl Pts',(-64.8707344591166,117.346512639399,
20.0171177911577));
#111185=CARTESIAN_POINT('Ctrl Pts',(-64.9809426863872,117.35752067924,20.0240763942742));
#111186=CARTESIAN_POINT('Ctrl Pts',(-65.0911509136578,117.36852871908,20.0310349973907));
#111187=CARTESIAN_POINT('Ctrl Pts',(-65.2005308384672,117.375733182122,
20.0360435359604));
#111188=CARTESIAN_POINT('Ctrl Pts',(-65.3086841027487,117.3793540431,20.0392093467165));
#111189=CARTESIAN_POINT('Ctrl Pts',(-65.3643492117449,117.381217654174,
20.0408387492313));
#111190=CARTESIAN_POINT('Ctrl Pts',(-65.4196898843412,117.382132567932,
20.0419803247649));
#111191=CARTESIAN_POINT('Ctrl Pts',(-65.4746552313156,117.382132567932,
20.0426506835148));
#111192=CARTESIAN_POINT('Ctrl Pts',(60.6236081857161,112.643812349146,17.5667714908249));
#111193=CARTESIAN_POINT('Ctrl Pts',(60.6970472289059,113.137669230657,16.7900105316228));
#111194=CARTESIAN_POINT('Ctrl Pts',(61.6203750750865,113.12877600125,16.7843449196451));
#111195=CARTESIAN_POINT('Ctrl Pts',(60.6370649347761,113.275742826561,17.889243144072));
#111196=CARTESIAN_POINT('Ctrl Pts',(60.7656520267028,113.708188670095,17.1534714997233));
#111197=CARTESIAN_POINT('Ctrl Pts',(61.6272206341906,113.634325572272,17.1064155167069));
#111198=CARTESIAN_POINT('Ctrl Pts',(60.7721872432803,113.900865553424,18.2097264330661));
#111199=CARTESIAN_POINT('Ctrl Pts',(60.9376819427464,114.281120496804,17.518469327963));
#111200=CARTESIAN_POINT('Ctrl Pts',(61.7315134200494,114.134418564673,17.4250098898041));
#111201=CARTESIAN_POINT('Ctrl Pts',(61.266717796267,115.049996957814,18.8018565640629));
#111202=CARTESIAN_POINT('Ctrl Pts',(61.4760630782004,115.311934917026,18.1751705395068));
#111203=CARTESIAN_POINT('Ctrl Pts',(62.120290226986,115.053723688183,18.0106718446002));
#111204=CARTESIAN_POINT('Ctrl Pts',(61.6259536054509,115.573494977864,19.0732408491432));
#111205=CARTESIAN_POINT('Ctrl Pts',(61.8375482530831,115.780489934926,18.4736730069603));
#111206=CARTESIAN_POINT('Ctrl Pts',(62.4046393007943,115.472522104224,18.277475860733));
#111207=CARTESIAN_POINT('Ctrl Pts',(62.5176944374636,116.444513868122,19.5283678661609));
#111208=CARTESIAN_POINT('Ctrl Pts',(62.7032778270102,116.547393672241,18.9622445709023));
#111209=CARTESIAN_POINT('Ctrl Pts',(63.1131500534259,116.169337216432,18.7213960460017));
#111210=CARTESIAN_POINT('Ctrl Pts',(63.0498929686696,116.791735368137,19.7119541704193));
#111211=CARTESIAN_POINT('Ctrl Pts',(63.2096394264039,116.855531854512,19.1585502430492));
#111212=CARTESIAN_POINT('Ctrl Pts',(63.5370682168686,116.447114416443,18.8983596392596));
#111213=CARTESIAN_POINT('Ctrl Pts',(64.2118772218655,117.260625296446,19.9652766821116));
#111214=CARTESIAN_POINT('Ctrl Pts',(64.2977371753329,117.268078295056,19.4213713115202));
#111215=CARTESIAN_POINT('Ctrl Pts',(64.4644345200518,116.822226359089,19.1373323023931));
#111216=CARTESIAN_POINT('Ctrl Pts',(64.8411505483101,117.382132567932,20.0349244445164));
#111217=CARTESIAN_POINT('Ctrl Pts',(64.8865741419309,117.377902961187,19.4913373402175));
#111218=CARTESIAN_POINT('Ctrl Pts',(64.9674674958996,116.919432176277,19.1992592377009));
#111219=CARTESIAN_POINT('Ctrl Pts',(65.4746552313156,117.382132567932,20.0426506835148));
#111220=CARTESIAN_POINT('Ctrl Pts',(65.4746552313156,117.382132567932,19.4940318968881));
#111221=CARTESIAN_POINT('Ctrl Pts',(65.4746552313156,116.919432176279,19.1992592377019));
#111222=CARTESIAN_POINT('',(60.6236081857161,112.643812349146,17.5667714908249));
#111223=CARTESIAN_POINT('',(61.6203750750865,113.12877600125,16.7843449196451));
#111224=CARTESIAN_POINT('Origin',(61.6203750750865,112.591476392903,17.627736365458));
#111225=CARTESIAN_POINT('Ctrl Pts',(60.6236081857161,112.643812349146,17.5667714908249));
#111226=CARTESIAN_POINT('Ctrl Pts',(60.625875548126,112.750287947655,17.6211055726713));
#111227=CARTESIAN_POINT('Ctrl Pts',(60.6316326491608,112.858104064666,17.6761659286652));
#111228=CARTESIAN_POINT('Ctrl Pts',(60.641110511527,112.966875705516,17.7317590150784));
#111229=CARTESIAN_POINT('Ctrl Pts',(60.6506663180179,113.076541863504,17.7878092883854));
#111230=CARTESIAN_POINT('Ctrl Pts',(60.6640044958397,113.187179095427,17.8444009746243));
#111231=CARTESIAN_POINT('Ctrl Pts',(60.6813227342306,113.29836104689,17.9013190285646));
#111232=CARTESIAN_POINT('Ctrl Pts',(60.698926290785,113.411374722196,17.9591748080548));
#111233=CARTESIAN_POINT('Ctrl Pts',(60.720642331735,113.524950940187,18.017367660743));
#111234=CARTESIAN_POINT('Ctrl Pts',(60.7466354296909,113.638612987275,18.0756564524881));
#111235=CARTESIAN_POINT('Ctrl Pts',(60.7728970677712,113.753449300713,18.1345474379161));
#111236=CARTESIAN_POINT('Ctrl Pts',(60.8035247295433,113.868372838018,18.1935361588237));
#111237=CARTESIAN_POINT('Ctrl Pts',(60.8386420536554,113.982867729276,18.2523610106873));
#111238=CARTESIAN_POINT('Ctrl Pts',(60.8742872602587,114.099083704073,18.31207011584));
#111239=CARTESIAN_POINT('Ctrl Pts',(60.9145582708998,114.214857582542,18.3716101522034));
#111240=CARTESIAN_POINT('Ctrl Pts',(60.9595349053244,114.32963152332,18.4306975738704));
#111241=CARTESIAN_POINT('Ctrl Pts',(60.9786564047472,114.378426856062,18.4558181751283));
#111242=CARTESIAN_POINT('Ctrl Pts',(60.9986278119086,114.427041271116,18.4808568672795));
#111243=CARTESIAN_POINT('Ctrl Pts',(61.0194525197743,114.47543125562,18.5057914985617));
#111244=CARTESIAN_POINT('Ctrl Pts',(61.0672522644525,114.586502629067,18.5630249069063));
#111245=CARTESIAN_POINT('Ctrl Pts',(61.119544929368,114.6963723231,18.6197002107982));
#111246=CARTESIAN_POINT('Ctrl Pts',(61.1762206197875,114.804561146754,18.6755716651319));
#111247=CARTESIAN_POINT('Ctrl Pts',(61.233805210233,114.914484979261,18.7323391220713));
#111248=CARTESIAN_POINT('Ctrl Pts',(61.2959144358871,115.022673091306,18.7882764809911));
#111249=CARTESIAN_POINT('Ctrl Pts',(61.3623792737034,115.128627920386,18.8431279055021));
#111250=CARTESIAN_POINT('Ctrl Pts',(61.429104772998,115.234998282601,18.8981944460635));
#111251=CARTESIAN_POINT('Ctrl Pts',(61.5002198636305,115.339117274614,18.9521662414792));
#111252=CARTESIAN_POINT('Ctrl Pts',(61.5755025814843,115.440494395334,19.0047904112665));
#111253=CARTESIAN_POINT('Ctrl Pts',(61.6505928226473,115.54161232333,19.0572800358841));
#111254=CARTESIAN_POINT('Ctrl Pts',(61.7298290731955,115.64000185824,19.1084286455976));
#111255=CARTESIAN_POINT('Ctrl Pts',(61.8129449620173,115.735197035428,19.1579953328214));
#111256=CARTESIAN_POINT('Ctrl Pts',(61.8955103808813,115.829761742486,19.2072337437961));
#111257=CARTESIAN_POINT('Ctrl Pts',(61.9819038444686,115.92117377763,19.2549108643232));
#111258=CARTESIAN_POINT('Ctrl Pts',(62.0718240214581,116.009004422994,19.3008043576498));
#111259=CARTESIAN_POINT('Ctrl Pts',(62.1614601159099,116.096557587224,19.3465528608253));
#111260=CARTESIAN_POINT('Ctrl Pts',(62.2545878377072,116.1805394515,19.3905224550673));
#111261=CARTESIAN_POINT('Ctrl Pts',(62.3507753619805,116.260661230878,19.4325605830009));
#111262=CARTESIAN_POINT('Ctrl Pts',(62.4463799806114,116.340297464572,19.4743439558386));
#111263=CARTESIAN_POINT('Ctrl Pts',(62.5450069008729,116.416119992725,19.5142190601666));
#111264=CARTESIAN_POINT('Ctrl Pts',(62.6462057916394,116.487884441534,19.5520557642049));
#111265=CARTESIAN_POINT('Ctrl Pts',(62.7466454119701,116.5591104593,19.5896085887406));
#111266=CARTESIAN_POINT('Ctrl Pts',(62.8496180460025,116.626338844577,19.6251533679637));
#111267=CARTESIAN_POINT('Ctrl Pts',(62.9546651434911,116.689372978435,19.6585842265755));
#111268=CARTESIAN_POINT('Ctrl Pts',(63.0607509503757,116.753030396026,19.6923456506936));
#111269=CARTESIAN_POINT('Ctrl Pts',(63.1689519776029,116.812409878033,19.7239509693041));
#111270=CARTESIAN_POINT('Ctrl Pts',(63.2787845259864,116.867356517751,19.7533152751448));
#111271=CARTESIAN_POINT('Ctrl Pts',(63.3886170743699,116.92230315747,19.7826795809855));
#111272=CARTESIAN_POINT('Ctrl Pts',(63.5000806623758,116.972816733583,19.8098027553038));
#111273=CARTESIAN_POINT('Ctrl Pts',(63.6126874447736,117.018793737573,19.8346260552171));
#111274=CARTESIAN_POINT('Ctrl Pts',(63.6187500399276,117.021269076586,19.8359625077341));
#111275=CARTESIAN_POINT('Ctrl Pts',(63.6248159487765,117.023731278739,19.8372923003885));
#111276=CARTESIAN_POINT('Ctrl Pts',(63.6308850952678,117.026180332292,19.8386154262646));
#111277=CARTESIAN_POINT('Ctrl Pts',(63.7432831383075,117.071535775102,19.8631191615724));
#111278=CARTESIAN_POINT('Ctrl Pts',(63.8567715898782,117.112371791978,19.8853311238769));
#111279=CARTESIAN_POINT('Ctrl Pts',(63.9708257154919,117.148753369263,19.9052780589041));
#111280=CARTESIAN_POINT('Ctrl Pts',(64.0836361590822,117.184738230399,19.9250074862841));
#111281=CARTESIAN_POINT('Ctrl Pts',(64.1969995663711,117.216365369095,19.9425210606362));
#111282=CARTESIAN_POINT('Ctrl Pts',(64.3104221942395,117.24374104299,19.9578669555186));
#111283=CARTESIAN_POINT('Ctrl Pts',(64.4231321813884,117.270944713994,19.9731164312844));
#111284=CARTESIAN_POINT('Ctrl Pts',(64.5359002602779,117.29395026744,19.9862254228483));
#111285=CARTESIAN_POINT('Ctrl Pts',(64.6482620136078,117.312903658254,19.9972627084874));
#111286=CARTESIAN_POINT('Ctrl Pts',(64.7596982224308,117.33170092649,20.008209077967));
#111287=CARTESIAN_POINT('Ctrl Pts',(64.8707344593478,117.346512639426,20.0171177911743));
#111288=CARTESIAN_POINT('Ctrl Pts',(64.9809426865599,117.357520679257,20.0240763942851));
#111289=CARTESIAN_POINT('Ctrl Pts',(65.091150913772,117.368528719088,20.0310349973959));
#111290=CARTESIAN_POINT('Ctrl Pts',(65.2005308385236,117.375733182124,20.036043535962));
#111291=CARTESIAN_POINT('Ctrl Pts',(65.3086841027485,117.3793540431,20.0392093467165));
#111292=CARTESIAN_POINT('Ctrl Pts',(65.3643492117447,117.381217654174,20.0408387492313));
#111293=CARTESIAN_POINT('Ctrl Pts',(65.419689884341,117.382132567932,20.0419803247649));
#111294=CARTESIAN_POINT('Ctrl Pts',(65.4746552313156,117.382132567932,20.0426506835148));
#111295=CARTESIAN_POINT('Ctrl Pts',(65.4746552313156,116.919432176279,19.1992592377019));
#111296=CARTESIAN_POINT('Ctrl Pts',(65.385265537902,116.919432176279,19.1992592377019));
#111297=CARTESIAN_POINT('Ctrl Pts',(65.2946575782289,116.916409823328,19.1973337865194));
#111298=CARTESIAN_POINT('Ctrl Pts',(65.2031827079427,116.910147375813,19.1933441674475));
#111299=CARTESIAN_POINT('Ctrl Pts',(65.1114071203858,116.903864340937,19.1893414327806));
#111300=CARTESIAN_POINT('Ctrl Pts',(65.0187591678764,116.894319743367,19.1832608535174));
#111301=CARTESIAN_POINT('Ctrl Pts',(64.925624002959,116.881329822723,19.174985361385));
#111302=CARTESIAN_POINT('Ctrl Pts',(64.8314911443068,116.868200749886,19.1666212195287));
#111303=CARTESIAN_POINT('Ctrl Pts',(64.7368608726241,116.85155198952,19.1560147894199));
#111304=CARTESIAN_POINT('Ctrl Pts',(64.642157678096,116.831232886725,19.1430700933033));
#111305=CARTESIAN_POINT('Ctrl Pts',(64.547454483568,116.810913783931,19.1301253971867));
#111306=CARTESIAN_POINT('Ctrl Pts',(64.4526787654938,116.786924281173,19.1148423984079));
#111307=CARTESIAN_POINT('Ctrl Pts',(64.3582764012742,116.759154082484,19.0971508306864));
#111308=CARTESIAN_POINT('Ctrl Pts',(64.2629022550221,116.731098016165,19.0792771451994));
#111309=CARTESIAN_POINT('Ctrl Pts',(64.1679096239271,116.699182913077,19.0589449821514));
#111310=CARTESIAN_POINT('Ctrl Pts',(64.0737738714871,116.663337546338,19.0361089650146));
#111311=CARTESIAN_POINT('Ctrl Pts',(64.0493726047008,116.65404593997,19.0301895589223));
#111312=CARTESIAN_POINT('Ctrl Pts',(64.0250289738589,116.644490476867,19.0241020575511));
#111313=CARTESIAN_POINT('Ctrl Pts',(64.0007513684589,116.634670387768,19.0178459708278));
#111314=CARTESIAN_POINT('Ctrl Pts',(63.9098749933594,116.59791165124,18.9944280729606));
#111315=CARTESIAN_POINT('Ctrl Pts',(63.8199397249187,116.557446527204,18.9686489458374));
#111316=CARTESIAN_POINT('Ctrl Pts',(63.7313474743925,116.513358214562,18.9405615930039));
#111317=CARTESIAN_POINT('Ctrl Pts',(63.6410612444032,116.46842688579,18.9119371796646));
#111318=CARTESIAN_POINT('Ctrl Pts',(63.5521703262489,116.419732539539,18.8809154597988));
#111319=CARTESIAN_POINT('Ctrl Pts',(63.4650963238322,116.367409095945,18.8475817499422));
#111320=CARTESIAN_POINT('Ctrl Pts',(63.3772478208341,116.314620248943,18.8139515454149));
#111321=CARTESIAN_POINT('Ctrl Pts',(63.2912491874492,116.2581376349,18.7779681517549));
#111322=CARTESIAN_POINT('Ctrl Pts',(63.2075224566099,116.198143140974,18.7397474438627));
#111323=CARTESIAN_POINT('Ctrl Pts',(63.1229787347614,116.137563231117,18.7011537848901));
#111324=CARTESIAN_POINT('Ctrl Pts',(63.0407520016794,116.073402785549,18.6602790730989));
#111325=CARTESIAN_POINT('Ctrl Pts',(62.9612579294897,116.005891132225,18.6172694065084));
#111326=CARTESIAN_POINT('Ctrl Pts',(62.8916188335104,115.946748980163,18.579591700269));
#111327=CARTESIAN_POINT('Ctrl Pts',(62.8240767847055,115.885035783562,18.5402760580151));
#111328=CARTESIAN_POINT('Ctrl Pts',(62.758894677108,115.820929660329,18.4994359533682));
#111329=CARTESIAN_POINT('Ctrl Pts',(62.6836998333321,115.746976084736,18.4523223296775));
#111330=CARTESIAN_POINT('Ctrl Pts',(62.6116576907599,115.669848400469,18.4031865757459));
#111331=CARTESIAN_POINT('Ctrl Pts',(62.5430454819781,115.589947256198,18.3522839329265));
#111332=CARTESIAN_POINT('Ctrl Pts',(62.4737356157609,115.509233667198,18.3008637057316));
#111333=CARTESIAN_POINT('Ctrl Pts',(62.40792620373,115.425690431191,18.2476407945798));
#111334=CARTESIAN_POINT('Ctrl Pts',(62.3458617350514,115.339758560319,18.192896155192));
#111335=CARTESIAN_POINT('Ctrl Pts',(62.2838955503399,115.253962769323,18.138238208246));
#111336=CARTESIAN_POINT('Ctrl Pts',(62.2256627656662,115.165786462772,18.0820637056346));
#111337=CARTESIAN_POINT('Ctrl Pts',(62.1713604441086,115.075688267878,18.024664825115));
#111338=CARTESIAN_POINT('Ctrl Pts',(62.1176579321248,114.986585274631,17.9678999579683));
#111339=CARTESIAN_POINT('Ctrl Pts',(62.0677997164615,114.895603160125,17.9099379585512));
#111340=CARTESIAN_POINT('Ctrl Pts',(62.0219275769317,114.803196553932,17.8510684578437));
#111341=CARTESIAN_POINT('Ctrl Pts',(61.9876855286088,114.734218051795,17.8071243054969));
#111342=CARTESIAN_POINT('Ctrl Pts',(61.9556635913244,114.664446069435,17.7626746504982));
#111343=CARTESIAN_POINT('Ctrl Pts',(61.9259018235166,114.594071126429,17.7178408672026));
#111344=CARTESIAN_POINT('Ctrl Pts',(61.8851671510322,114.497749554639,17.6564772583413));
#111345=CARTESIAN_POINT('Ctrl Pts',(61.8486739807461,114.400317477575,17.5944061795946));
#111346=CARTESIAN_POINT('Ctrl Pts',(61.8163613067996,114.302307834306,17.5319671505959));
#111347=CARTESIAN_POINT('Ctrl Pts',(61.7847197181241,114.206333702804,17.4708248856092));
#111348=CARTESIAN_POINT('Ctrl Pts',(61.7570865991358,114.109806228246,17.4093301022176));
#111349=CARTESIAN_POINT('Ctrl Pts',(61.733358226951,114.013211377555,17.3477923954947));
#111350=CARTESIAN_POINT('Ctrl Pts',(61.7099158332569,113.917780704894,17.2869963519735));
#111351=CARTESIAN_POINT('Ctrl Pts',(61.6902844929707,113.822284674,17.2261586706663));
#111352=CARTESIAN_POINT('Ctrl Pts',(61.6743206667563,113.727171099987,17.165564641263));
#111353=CARTESIAN_POINT('Ctrl Pts',(61.6584542082747,113.632637649618,17.1053401913817));
#111354=CARTESIAN_POINT('Ctrl Pts',(61.6462105392202,113.538482352179,17.0453566514856));
#111355=CARTESIAN_POINT('Ctrl Pts',(61.6374073576535,113.445118611514,16.9858773888706));
#111356=CARTESIAN_POINT('Ctrl Pts',(61.6286041760868,113.35175487085,16.9263981262556));
#111357=CARTESIAN_POINT('Ctrl Pts',(61.6232413696584,113.259182997093,16.867423338498));
#111358=CARTESIAN_POINT('Ctrl Pts',(61.6210968314075,113.167785085334,16.8091964470166));
#111359=CARTESIAN_POINT('Ctrl Pts',(61.6207911650496,113.154757914196,16.8008972237019));
#111360=CARTESIAN_POINT('Ctrl Pts',(61.6205508151812,113.14175453641,16.7926131584244));
#111361=CARTESIAN_POINT('Ctrl Pts',(61.6203750750865,113.12877600125,16.7843449196451));
#111362=CARTESIAN_POINT('Origin',(-3.5527136788005E-14,111.957634976035,
16.0382458012689));
#111363=CARTESIAN_POINT('',(61.614340941383,112.683150792461,16.5004503516593));
#111364=CARTESIAN_POINT('',(103.070079623435,112.683150792461,16.5004503516593));
#111365=CARTESIAN_POINT('',(61.5964833600597,111.364355287307,15.6602849552392));
#111366=CARTESIAN_POINT('Origin',(-3.5527136788005E-14,111.07125196742,
19.030624689098));
#111367=CARTESIAN_POINT('',(102.181463787328,111.097431573916,16.0307389199054));
#111368=CARTESIAN_POINT('',(61.5779872504887,111.097431573916,16.0307389199054));
#111369=CARTESIAN_POINT('',(60.681068589622,111.097431573916,16.0307389199054));
#111370=CARTESIAN_POINT('Origin',(61.4821524851598,111.229959981745,18.4948362099701));
#111371=CARTESIAN_POINT('Ctrl Pts',(102.181463787328,111.097431573916,16.0307389199054));
#111372=CARTESIAN_POINT('Ctrl Pts',(102.17180883223,111.246139974704,16.0320366784585));
#111373=CARTESIAN_POINT('Ctrl Pts',(102.164637756624,111.393809598144,16.0442864166751));
#111374=CARTESIAN_POINT('Ctrl Pts',(102.159548516983,111.540418352748,16.0675233291816));
#111375=CARTESIAN_POINT('Ctrl Pts',(102.158052706877,111.583509044511,16.0743530347954));
#111376=CARTESIAN_POINT('Ctrl Pts',(102.156736835821,111.626508071193,16.0821322153995));
#111377=CARTESIAN_POINT('Ctrl Pts',(102.155590917988,111.669414816724,16.0908625889081));
#111378=CARTESIAN_POINT('Ctrl Pts',(73.2685061953014,97.3135726316137,15.9104490052696));
#111379=CARTESIAN_POINT('Ctrl Pts',(73.4619189435034,96.8445207581928,15.9063556515833));
#111380=CARTESIAN_POINT('Ctrl Pts',(73.5761368283876,96.5711002283222,15.4944935444539));
#111381=CARTESIAN_POINT('Ctrl Pts',(71.8949953494473,96.7472508843764,15.9055067902544));
#111382=CARTESIAN_POINT('Ctrl Pts',(72.0286448169933,96.2608391793621,15.901261939616));
#111383=CARTESIAN_POINT('Ctrl Pts',(72.1030503482768,95.9705042109878,15.4979171976729));
#111384=CARTESIAN_POINT('Ctrl Pts',(70.4470951615865,96.4602457503182,15.9030021343942));
#111385=CARTESIAN_POINT('Ctrl Pts',(70.5075144725778,95.958403768876,15.8986226257543));
#111386=CARTESIAN_POINT('Ctrl Pts',(70.5520543014935,95.6619204542909,15.4936992383792));
#111387=CARTESIAN_POINT('Ctrl Pts',(68.9509643362991,96.4602457509411,15.9030021343997));
#111388=CARTESIAN_POINT('Ctrl Pts',(68.9509643362991,95.9492841946093,15.8985430404514));
#111389=CARTESIAN_POINT('Ctrl Pts',(68.9509643362991,95.6535176557945,15.4818612072917));
#111390=CARTESIAN_POINT('',(68.9509643362991,96.460245750941,15.9030021343997));
#111391=CARTESIAN_POINT('',(68.9509643362991,95.6535176557944,15.4818612072917));
#111392=CARTESIAN_POINT('Origin',(68.9509643362991,96.4689722864394,14.9030402113355));
#111393=CARTESIAN_POINT('Origin',(63.9378928800604,131.20297988703,16.2061973818946));
#111394=CARTESIAN_POINT('Ctrl Pts',(73.5761368251733,96.5711002281126,15.4944935440519));
#111395=CARTESIAN_POINT('Ctrl Pts',(73.3378553591168,96.4739498562899,15.4950473421729));
#111396=CARTESIAN_POINT('Ctrl Pts',(73.0977889810662,96.3846357610895,15.4953887312983));
#111397=CARTESIAN_POINT('Ctrl Pts',(72.8559815181658,96.3030437771678,15.4955355010505));
#111398=CARTESIAN_POINT('Ctrl Pts',(72.8218672300738,96.2915327492941,15.4955562073825));
#111399=CARTESIAN_POINT('Ctrl Pts',(72.7877182416352,96.2801754763742,15.4955729973735));
#111400=CARTESIAN_POINT('Ctrl Pts',(72.7535346328428,96.268971694583,15.4955858785763));
#111401=CARTESIAN_POINT('Ctrl Pts',(72.5100425647908,96.189166428413,15.4956776322212));
#111402=CARTESIAN_POINT('Ctrl Pts',(72.2647957710272,96.1171458714636,15.4955733812492));
#111403=CARTESIAN_POINT('Ctrl Pts',(72.0178053259736,96.0528459655891,15.4952743518489));
#111404=CARTESIAN_POINT('Ctrl Pts',(71.9861289202056,96.0445995335909,15.4952360014721));
#111405=CARTESIAN_POINT('Ctrl Pts',(71.9544238109727,96.0364801442966,15.4951944092477));
#111406=CARTESIAN_POINT('Ctrl Pts',(71.9226900024274,96.0284877106982,15.4951495440198));
#111407=CARTESIAN_POINT('Ctrl Pts',(71.7202665850105,95.9775056257663,15.4948633579878));
#111408=CARTESIAN_POINT('Ctrl Pts',(71.5166755936373,95.9316879506139,15.4944454829623));
#111409=CARTESIAN_POINT('Ctrl Pts',(71.3119111718367,95.8910271771484,15.4938870358336));
#111410=CARTESIAN_POINT('Ctrl Pts',(71.061099354161,95.8412226143671,15.4932030051891));
#111411=CARTESIAN_POINT('Ctrl Pts',(70.8085364915303,95.7991615585461,15.4923165259809));
#111412=CARTESIAN_POINT('Ctrl Pts',(70.5542068431967,95.764901800748,15.4912312001963));
#111413=CARTESIAN_POINT('Ctrl Pts',(70.5179357001885,95.7600158561376,15.4910764168001));
#111414=CARTESIAN_POINT('Ctrl Pts',(70.4816286215955,95.7552886545932,15.4909175422277));
#111415=CARTESIAN_POINT('Ctrl Pts',(70.4452855637225,95.7507204369263,15.490754540365));
#111416=CARTESIAN_POINT('Ctrl Pts',(70.3445889246415,95.7380631595104,15.490302906939));
#111417=CARTESIAN_POINT('Ctrl Pts',(70.2436160168041,95.7266264315057,15.4898198135107));
#111418=CARTESIAN_POINT('Ctrl Pts',(70.1423658231222,95.7164165051544,15.4893045855919));
#111419=CARTESIAN_POINT('Ctrl Pts',(69.9814396756822,95.7001889400148,15.4884856869704));
#111420=CARTESIAN_POINT('Ctrl Pts',(69.8197013413863,95.6870537256788,15.4875853130561));
#111421=CARTESIAN_POINT('Ctrl Pts',(69.657508667678,95.6770676470081,15.4866061335409));
#111422=CARTESIAN_POINT('Ctrl Pts',(69.4952522779758,95.6670776453925,15.4856265693634));
#111423=CARTESIAN_POINT('Ctrl Pts',(69.3325412322037,95.6602393113561,15.4845680978655));
#111424=CARTESIAN_POINT('Ctrl Pts',(69.1697454129163,95.6565615892879,15.483432828116));
#111425=CARTESIAN_POINT('Ctrl Pts',(69.0968239252698,95.6549142191925,15.4829243042523));
#111426=CARTESIAN_POINT('Ctrl Pts',(69.023885579886,95.6539003591814,15.4824003674717));
#111427=CARTESIAN_POINT('Ctrl Pts',(68.9509643362991,95.6535176558027,15.4818612072859));
#111428=CARTESIAN_POINT('Ctrl Pts',(74.1100264112522,93.2302655742383,12.));
#111429=CARTESIAN_POINT('Ctrl Pts',(73.8446109860043,93.9412007931759,12.));
#111430=CARTESIAN_POINT('Ctrl Pts',(73.6873715742242,94.3623784076086,12.6113586655715));
#111431=CARTESIAN_POINT('Ctrl Pts',(72.6057912760778,92.6686852831333,12.));
#111432=CARTESIAN_POINT('Ctrl Pts',(72.4310759782581,93.4056924529976,12.0000000000056));
#111433=CARTESIAN_POINT('Ctrl Pts',(72.3215155071687,93.8450968572954,12.6019787190989));
#111434=CARTESIAN_POINT('Ctrl Pts',(71.0466874614933,92.3899691812417,12.));
#111435=CARTESIAN_POINT('Ctrl Pts',(70.951139477236,93.1444047065092,12.));
#111436=CARTESIAN_POINT('Ctrl Pts',(70.9034079260774,93.5943182828078,12.6056013141866));
#111437=CARTESIAN_POINT('Ctrl Pts',(69.4413735580328,92.3899691805399,12.));
#111438=CARTESIAN_POINT('Ctrl Pts',(69.4413735580328,93.1570675084705,12.));
#111439=CARTESIAN_POINT('Ctrl Pts',(69.4413735580328,93.6061099707406,12.6219330444608));
#111440=CARTESIAN_POINT('',(69.4413735580328,93.606109970947,12.6219330443118));
#111441=CARTESIAN_POINT('Origin',(69.4413735580328,92.3899691805399,13.4999999999999));
#111442=CARTESIAN_POINT('Origin',(48.427425938837,209.608996540181,18.2585917951525));
#111443=CARTESIAN_POINT('Ctrl Pts',(-73.6873715742242,94.3623784076086,
12.6113586655715));
#111444=CARTESIAN_POINT('Ctrl Pts',(-73.8446109860044,93.9412007931759,
12.));
#111445=CARTESIAN_POINT('Ctrl Pts',(-74.1100264112523,93.2302655742383,
12.));
#111446=CARTESIAN_POINT('Ctrl Pts',(-72.3215155071688,93.8450968572954,
12.6019787190989));
#111447=CARTESIAN_POINT('Ctrl Pts',(-72.4310759782581,93.4056924529976,
12.0000000000056));
#111448=CARTESIAN_POINT('Ctrl Pts',(-72.6057912760779,92.6686852831333,
12.));
#111449=CARTESIAN_POINT('Ctrl Pts',(-70.9034079260774,93.5943182828078,
12.6056013141866));
#111450=CARTESIAN_POINT('Ctrl Pts',(-70.9511394772361,93.1444047065092,
12.));
#111451=CARTESIAN_POINT('Ctrl Pts',(-71.0466874614934,92.3899691812417,
12.));
#111452=CARTESIAN_POINT('Ctrl Pts',(-69.4413735580329,93.6061099707406,
12.6219330444608));
#111453=CARTESIAN_POINT('Ctrl Pts',(-69.4413735580328,93.1570675084705,
12.));
#111454=CARTESIAN_POINT('Ctrl Pts',(-69.4413735580329,92.3899691805399,
12.));
#111455=CARTESIAN_POINT('',(-69.4413735580328,93.606109970947,12.6219330443118));
#111456=CARTESIAN_POINT('Origin',(-69.4413735580328,92.3899691805399,13.4999999999999));
#111457=CARTESIAN_POINT('Origin',(-48.4274259388371,209.608996540181,18.2585917951525));
#111458=CARTESIAN_POINT('Ctrl Pts',(-73.5761368283877,96.5711002283222,
15.4944935444539));
#111459=CARTESIAN_POINT('Ctrl Pts',(-73.4619189435034,96.8445207581928,
15.9063556515833));
#111460=CARTESIAN_POINT('Ctrl Pts',(-73.2685061953014,97.3135726316137,
15.9104490052696));
#111461=CARTESIAN_POINT('Ctrl Pts',(-72.1030503482768,95.9705042109878,
15.4979171976729));
#111462=CARTESIAN_POINT('Ctrl Pts',(-72.0286448169934,96.2608391793621,
15.901261939616));
#111463=CARTESIAN_POINT('Ctrl Pts',(-71.8949953494474,96.7472508843764,
15.9055067902544));
#111464=CARTESIAN_POINT('Ctrl Pts',(-70.5520543014936,95.6619204542909,
15.4936992383792));
#111465=CARTESIAN_POINT('Ctrl Pts',(-70.5075144725779,95.958403768876,15.8986226257543));
#111466=CARTESIAN_POINT('Ctrl Pts',(-70.4470951615866,96.4602457503182,
15.9030021343942));
#111467=CARTESIAN_POINT('Ctrl Pts',(-68.9509643362991,95.6535176557945,
15.4818612072917));
#111468=CARTESIAN_POINT('Ctrl Pts',(-68.9509643362991,95.9492841946093,
15.8985430404514));
#111469=CARTESIAN_POINT('Ctrl Pts',(-68.9509643362991,96.4602457509411,
15.9030021343997));
#111470=CARTESIAN_POINT('',(-68.9509643362991,96.460245750941,15.9030021343997));
#111471=CARTESIAN_POINT('',(-68.9509643362991,95.6535176557944,15.4818612072917));
#111472=CARTESIAN_POINT('Origin',(-68.9509643362991,96.4689722864394,14.9030402113355));
#111473=CARTESIAN_POINT('Ctrl Pts',(-73.5761368251604,96.5711002281082,
15.494493544053));
#111474=CARTESIAN_POINT('Ctrl Pts',(-73.3378553566934,96.4739498553021,
15.4950473421785));
#111475=CARTESIAN_POINT('Ctrl Pts',(-73.0977889761852,96.3846357592735,
15.4953887313052));
#111476=CARTESIAN_POINT('Ctrl Pts',(-72.8559815107907,96.3030437746795,
15.4955355010548));
#111477=CARTESIAN_POINT('Ctrl Pts',(-72.8218672251522,96.2915327476576,
15.4955562073847));
#111478=CARTESIAN_POINT('Ctrl Pts',(-72.787718239172,96.2801754755672,15.4955729973743));
#111479=CARTESIAN_POINT('Ctrl Pts',(-72.7535346328431,96.2689716945835,
15.4955858785761));
#111480=CARTESIAN_POINT('Ctrl Pts',(-72.5100425647993,96.1891664284163,
15.4956776322209));
#111481=CARTESIAN_POINT('Ctrl Pts',(-72.2647957710439,96.1171458714691,
15.4955733812489));
#111482=CARTESIAN_POINT('Ctrl Pts',(-72.0178053259987,96.0528459655963,
15.4952743518485));
#111483=CARTESIAN_POINT('Ctrl Pts',(-71.9861289202226,96.044599533596,15.4952360014718));
#111484=CARTESIAN_POINT('Ctrl Pts',(-71.9544238109815,96.0364801442995,
15.4951944092473));
#111485=CARTESIAN_POINT('Ctrl Pts',(-71.9226900024281,96.0284877106991,
15.4951495440195));
#111486=CARTESIAN_POINT('Ctrl Pts',(-71.720266585011,95.9775056257672,15.4948633579874));
#111487=CARTESIAN_POINT('Ctrl Pts',(-71.5166755936375,95.9316879506147,
15.4944454829619));
#111488=CARTESIAN_POINT('Ctrl Pts',(-71.3119111718366,95.8910271771492,
15.4938870358332));
#111489=CARTESIAN_POINT('Ctrl Pts',(-71.0610993541868,95.8412226143728,
15.4932030051887));
#111490=CARTESIAN_POINT('Ctrl Pts',(-70.8085364915821,95.7991615585553,
15.4923165259807));
#111491=CARTESIAN_POINT('Ctrl Pts',(-70.5542068432749,95.764901800759,15.4912312001964));
#111492=CARTESIAN_POINT('Ctrl Pts',(-70.5179357002232,95.7600158561425,
15.4910764168));
#111493=CARTESIAN_POINT('Ctrl Pts',(-70.4816286215866,95.7552886545923,
15.4909175422275));
#111494=CARTESIAN_POINT('Ctrl Pts',(-70.44528556367,95.7507204369201,15.4907545403646));
#111495=CARTESIAN_POINT('Ctrl Pts',(-70.3445889246064,95.7380631595068,
15.4903029069387));
#111496=CARTESIAN_POINT('Ctrl Pts',(-70.2436160167865,95.7266264315042,
15.4898198135104));
#111497=CARTESIAN_POINT('Ctrl Pts',(-70.1423658231222,95.7164165051546,
15.4893045855917));
#111498=CARTESIAN_POINT('Ctrl Pts',(-69.9814396756815,95.700188940015,15.4884856869703));
#111499=CARTESIAN_POINT('Ctrl Pts',(-69.8197013413848,95.6870537256788,
15.487585313056));
#111500=CARTESIAN_POINT('Ctrl Pts',(-69.6575086676758,95.6770676470081,
15.4866061335408));
#111501=CARTESIAN_POINT('Ctrl Pts',(-69.4952522779727,95.6670776453924,
15.4856265693634));
#111502=CARTESIAN_POINT('Ctrl Pts',(-69.3325412321996,95.6602393113559,
15.4845680978655));
#111503=CARTESIAN_POINT('Ctrl Pts',(-69.1697454129113,95.6565615892878,
15.483432828116));
#111504=CARTESIAN_POINT('Ctrl Pts',(-69.0968239252665,95.6549142191924,
15.4829243042523));
#111505=CARTESIAN_POINT('Ctrl Pts',(-69.0238855798844,95.6539003591814,
15.4824003674716));
#111506=CARTESIAN_POINT('Ctrl Pts',(-68.9509643362991,95.6535176558027,
15.4818612072859));
#111507=CARTESIAN_POINT('Origin',(-63.9378928813507,131.202979881078,16.2061973818426));
#111508=CARTESIAN_POINT('Origin',(-3.5527136788005E-14,117.382132567932,
19.4940318968881));
#111509=CARTESIAN_POINT('',(101.278084483728,117.38213256453,36.5458276920989));
#111510=CARTESIAN_POINT('Ctrl Pts',(98.280138458075,117.382132567932,20.1022536947037));
#111511=CARTESIAN_POINT('Ctrl Pts',(98.372606716157,117.382132567932,21.614096350465));
#111512=CARTESIAN_POINT('Ctrl Pts',(98.5081563530783,117.382132567748,23.1176903086934));
#111513=CARTESIAN_POINT('Ctrl Pts',(98.842393553059,117.382132567085,25.890007495916));
#111514=CARTESIAN_POINT('Ctrl Pts',(99.0289483029673,117.382132567213,27.161073421942));
#111515=CARTESIAN_POINT('Ctrl Pts',(99.2893418377285,117.382132567764,28.640478209508));
#111516=CARTESIAN_POINT('Ctrl Pts',(99.3282753112755,117.382132567768,28.8555064343648));
#111517=CARTESIAN_POINT('Ctrl Pts',(99.5319270111861,117.38213256763,29.9492867121783));
#111518=CARTESIAN_POINT('Ctrl Pts',(99.7133021256972,117.382132566044,30.8248431395793));
#111519=CARTESIAN_POINT('Ctrl Pts',(99.9779116165884,117.382132566186,31.9698070581484));
#111520=CARTESIAN_POINT('Ctrl Pts',(100.043038288292,117.382132566468,32.2426906360643));
#111521=CARTESIAN_POINT('Ctrl Pts',(100.188683134236,117.382132567404,32.8334971982783));
#111522=CARTESIAN_POINT('Ctrl Pts',(100.270003893375,117.382132567174,33.1512643774723));
#111523=CARTESIAN_POINT('Ctrl Pts',(100.522274335298,117.382132564661,34.1008297930104));
#111524=CARTESIAN_POINT('Ctrl Pts',(100.70182421971,117.382132557593,34.7309960602782));
#111525=CARTESIAN_POINT('Ctrl Pts',(101.017056214918,117.382132554084,35.7553885638115));
#111526=CARTESIAN_POINT('Ctrl Pts',(101.144597313052,117.382132556338,36.1511791109448));
#111527=CARTESIAN_POINT('Ctrl Pts',(101.278084483728,117.382132561127,36.545827692099));
#111528=CARTESIAN_POINT('',(64.4652776846633,117.382132567932,36.5458276920988));
#111529=CARTESIAN_POINT('',(65.264066061253,117.382132567932,23.4857531788686));
#111530=CARTESIAN_POINT('',(64.4056956980002,117.382132567932,36.5458276920988));
#111531=CARTESIAN_POINT('Origin',(103.475732003344,1.26157769443283,22.));
#111532=CARTESIAN_POINT('',(106.232105561514,100.071746249225,12.3873830406168));
#111533=CARTESIAN_POINT('Origin',(103.795695432216,100.465315714015,19.7233432126521));
#111534=CARTESIAN_POINT('',(106.232105561514,-98.216706483018,12.3873830406168));
#111535=CARTESIAN_POINT('',(106.232105561514,-499998.738422306,12.3873830406168));
#111536=CARTESIAN_POINT('Ctrl Pts',(103.475732003344,-100.053466414388,
12.));
#111537=CARTESIAN_POINT('Ctrl Pts',(103.921228462252,-99.7128648441845,
12.));
#111538=CARTESIAN_POINT('Ctrl Pts',(104.372838734106,-99.3876719826458,
12.0295576861345));
#111539=CARTESIAN_POINT('Ctrl Pts',(105.290609949323,-98.7731459697166,
12.1551669154984));
#111540=CARTESIAN_POINT('Ctrl Pts',(105.756736793918,-98.4837310198379,
12.2510732399748));
#111541=CARTESIAN_POINT('Ctrl Pts',(106.232105561514,-98.216706483018,12.3873830406168));
#111542=CARTESIAN_POINT('Ctrl Pts',(95.3439503666176,103.062672241062,14.16591359489));
#111543=CARTESIAN_POINT('Ctrl Pts',(95.0559288614768,103.147411012629,13.4561022884138));
#111544=CARTESIAN_POINT('Ctrl Pts',(94.8288546779787,102.575130921587,12.9900095910542));
#111545=CARTESIAN_POINT('Ctrl Pts',(95.481399076093,103.058218865606,13.9298175645719));
#111546=CARTESIAN_POINT('Ctrl Pts',(95.1971649825711,103.057986228642,13.320015353775));
#111547=CARTESIAN_POINT('Ctrl Pts',(94.9646070527928,102.56364166333,12.9309116822636));
#111548=CARTESIAN_POINT('Ctrl Pts',(95.6181752170736,103.041405593274,13.6825942968078));
#111549=CARTESIAN_POINT('Ctrl Pts',(95.3424098930454,102.969349087935,13.1838596815763));
#111550=CARTESIAN_POINT('Ctrl Pts',(95.1036031981909,102.548678814595,12.8676396133211));
#111551=CARTESIAN_POINT('Ctrl Pts',(95.7705226374364,102.885726731005,13.2613682414646));
#111552=CARTESIAN_POINT('Ctrl Pts',(95.5097432999297,102.783853624112,12.9488210447985));
#111553=CARTESIAN_POINT('Ctrl Pts',(95.2677172093481,102.496925956109,12.7609822083337));
#111554=CARTESIAN_POINT('Ctrl Pts',(95.8063728213386,102.834901953053,13.1471367352359));
#111555=CARTESIAN_POINT('Ctrl Pts',(95.5491861118534,102.732280965898,12.8860626265216));
#111556=CARTESIAN_POINT('Ctrl Pts',(95.3073991369103,102.481100660296,12.732089540564));
#111557=CARTESIAN_POINT('Ctrl Pts',(95.8487286285094,102.723929922281,12.9576406343851));
#111558=CARTESIAN_POINT('Ctrl Pts',(95.5978576018112,102.637860586513,12.7795669531081));
#111559=CARTESIAN_POINT('Ctrl Pts',(95.3580993548285,102.449314957084,12.6842557297891));
#111560=CARTESIAN_POINT('Ctrl Pts',(95.8608729768995,102.68105965178,12.8914715180091));
#111561=CARTESIAN_POINT('Ctrl Pts',(95.6122427822402,102.603652773331,12.7421432645383));
#111562=CARTESIAN_POINT('Ctrl Pts',(95.3734646974486,102.437360803117,12.6675676691677));
#111563=CARTESIAN_POINT('Ctrl Pts',(95.8778117229465,102.577163351803,12.7518653270932));
#111564=CARTESIAN_POINT('Ctrl Pts',(95.634074660342,102.526556414051,12.661529387507));
#111565=CARTESIAN_POINT('Ctrl Pts',(95.3982023050513,102.409352281206,12.6324066882424));
#111566=CARTESIAN_POINT('Ctrl Pts',(95.8823406459284,102.516171028402,12.6789062752908));
#111567=CARTESIAN_POINT('Ctrl Pts',(95.641291213568,102.483764083637,12.6185113634364));
#111568=CARTESIAN_POINT('Ctrl Pts',(95.4073064751272,102.393327160753,12.6140551687422));
#111569=CARTESIAN_POINT('Ctrl Pts',(95.8786225423376,102.377621654068,12.5363349402821));
#111570=CARTESIAN_POINT('Ctrl Pts',(95.6430572243414,102.392237901297,12.5312540243221));
#111571=CARTESIAN_POINT('Ctrl Pts',(95.4139738415952,102.358003588614,12.5782630260315));
#111572=CARTESIAN_POINT('Ctrl Pts',(95.8700115582785,102.299963503175,12.467211453494));
#111573=CARTESIAN_POINT('Ctrl Pts',(95.6372414137427,102.343407831086,12.4870476182205));
#111574=CARTESIAN_POINT('Ctrl Pts',(95.4111805097354,102.338707198822,12.5609470479514));
#111575=CARTESIAN_POINT('Ctrl Pts',(95.8417958666721,102.146312272508,12.3488470738665));
#111576=CARTESIAN_POINT('Ctrl Pts',(95.6140353280001,102.250462470556,12.4070642184935));
#111577=CARTESIAN_POINT('Ctrl Pts',(95.3944697260082,102.301389149078,12.5313693620751));
#111578=CARTESIAN_POINT('Ctrl Pts',(95.822721522941,102.071025391727,12.2994881283295));
#111579=CARTESIAN_POINT('Ctrl Pts',(95.5971226167514,102.206487536738,12.371254535987));
#111580=CARTESIAN_POINT('Ctrl Pts',(95.381029928723,102.283508027521,12.5190751583142));
#111581=CARTESIAN_POINT('Ctrl Pts',(95.7587954246787,101.858249279571,12.1764322893215));
#111582=CARTESIAN_POINT('Ctrl Pts',(95.5386303763544,102.084287324123,12.2756401877304));
#111583=CARTESIAN_POINT('Ctrl Pts',(95.333023224199,102.233743680652,12.4885137098523));
#111584=CARTESIAN_POINT('Ctrl Pts',(95.7087964002854,101.7351257797,12.1265717870866));
#111585=CARTESIAN_POINT('Ctrl Pts',(95.4908650606968,102.016526092237,12.2278136413844));
#111586=CARTESIAN_POINT('Ctrl Pts',(95.2922294677511,102.205948829044,12.4762622084605));
#111587=CARTESIAN_POINT('Ctrl Pts',(95.6064410344718,101.510616257964,12.0539952264517));
#111588=CARTESIAN_POINT('Ctrl Pts',(95.3916745320018,101.893551881079,12.1451829815169));
#111589=CARTESIAN_POINT('Ctrl Pts',(95.2066538767705,102.15612691705,12.4585903375366));
#111590=CARTESIAN_POINT('Ctrl Pts',(95.5543179776801,101.410852539799,12.0326392752132));
#111591=CARTESIAN_POINT('Ctrl Pts',(95.3402433645073,101.839458828717,12.1114443015662));
#111592=CARTESIAN_POINT('Ctrl Pts',(95.1619836254747,102.134498817631,12.45351061552));
#111593=CARTESIAN_POINT('Ctrl Pts',(95.3985851860704,101.134692456871,11.9923675660746));
#111594=CARTESIAN_POINT('Ctrl Pts',(95.183802742239,101.687846140073,12.020951219399));
#111595=CARTESIAN_POINT('Ctrl Pts',(95.0268739050466,102.075509192817,12.4442457414409));
#111596=CARTESIAN_POINT('Ctrl Pts',(95.2935784983559,100.978108512287,11.9970256380455));
#111597=CARTESIAN_POINT('Ctrl Pts',(95.0763114149084,101.601881303432,11.9758730641996));
#111598=CARTESIAN_POINT('Ctrl Pts',(94.9334572638573,102.043313246068,12.4459914421071));
#111599=CARTESIAN_POINT('Ctrl Pts',(95.1874175095204,100.829960319506,12.0128292733848));
#111600=CARTESIAN_POINT('Ctrl Pts',(94.9680884945251,101.518491474318,11.9334035755091));
#111601=CARTESIAN_POINT('Ctrl Pts',(94.838712246949,102.013537557184,12.4505417378922));
#111602=CARTESIAN_POINT('',(94.961294089645,102.562165328609,12.930772890137));
#111603=CARTESIAN_POINT('Ctrl Pts',(94.9766650898711,102.059553686794,12.4464704915691));
#111604=CARTESIAN_POINT('Ctrl Pts',(95.0239932407383,102.076489649126,12.4461720767202));
#111605=CARTESIAN_POINT('Ctrl Pts',(95.0706604361889,102.094619464038,12.44724149994));
#111606=CARTESIAN_POINT('Ctrl Pts',(95.161934709152,102.134462940304,12.4534934624433));
#111607=CARTESIAN_POINT('Ctrl Pts',(95.2066005112641,102.156080158208,12.4585644215079));
#111608=CARTESIAN_POINT('Ctrl Pts',(95.249870143598,102.181279687185,12.4675075019032));
#111609=CARTESIAN_POINT('Ctrl Pts',(95.250294029686,102.181526949688,12.4675954885302));
#111610=CARTESIAN_POINT('Ctrl Pts',(95.2805068344646,102.199179629348,12.4738941073235));
#111611=CARTESIAN_POINT('Ctrl Pts',(95.3093452267775,102.218024030436,12.4817937075712));
#111612=CARTESIAN_POINT('Ctrl Pts',(95.3455596412219,102.247977626516,12.49766685612));
#111613=CARTESIAN_POINT('Ctrl Pts',(95.3556714160478,102.257220462104,12.5029311443625));
#111614=CARTESIAN_POINT('Ctrl Pts',(95.3656193523,102.26753238822,12.509263862957));
#111615=CARTESIAN_POINT('Ctrl Pts',(95.3662069507554,102.268146874881,12.5096430204854));
#111616=CARTESIAN_POINT('Ctrl Pts',(95.380816219973,102.283562920262,12.5192007768417));
#111617=CARTESIAN_POINT('Ctrl Pts',(95.3927530404403,102.299371623462,12.5300514208313));
#111618=CARTESIAN_POINT('Ctrl Pts',(95.4015256145412,102.317214233358,12.5439226064357));
#111619=CARTESIAN_POINT('Ctrl Pts',(95.4021905620388,102.318628984135,12.54503304946));
#111620=CARTESIAN_POINT('Ctrl Pts',(95.4094415478753,102.334821463261,12.5578669140728));
#111621=CARTESIAN_POINT('Ctrl Pts',(95.4125596959292,102.349975678337,12.5711461871249));
#111622=CARTESIAN_POINT('Ctrl Pts',(95.4117702918543,102.36819753352,12.5886892993039));
#111623=CARTESIAN_POINT('Ctrl Pts',(95.4113407391762,102.371968983752,12.5924126731907));
#111624=CARTESIAN_POINT('Ctrl Pts',(95.410475980833,102.376552830077,12.597057168978));
#111625=CARTESIAN_POINT('Ctrl Pts',(95.4102942067492,102.377435181824,12.5979565204335));
#111626=CARTESIAN_POINT('Ctrl Pts',(95.4086247990331,102.384915588121,12.6056256884184));
#111627=CARTESIAN_POINT('Ctrl Pts',(95.4063906391239,102.391231118954,12.61238742313));
#111628=CARTESIAN_POINT('Ctrl Pts',(95.4031985827391,102.397925825306,12.6198421197117));
#111629=CARTESIAN_POINT('Ctrl Pts',(95.4028801580875,102.398574575635,12.6205676867515));
#111630=CARTESIAN_POINT('Ctrl Pts',(95.399379552948,102.405509015706,12.6283570119556));
#111631=CARTESIAN_POINT('Ctrl Pts',(95.3955016987967,102.411496872781,12.6353810327012));
#111632=CARTESIAN_POINT('Ctrl Pts',(95.3894127566686,102.419299729056,12.6448959131921));
#111633=CARTESIAN_POINT('Ctrl Pts',(95.3876919733848,102.421366243279,12.6474536329407));
#111634=CARTESIAN_POINT('Ctrl Pts',(95.3801196522886,102.429927776059,12.6582051904724));
#111635=CARTESIAN_POINT('Ctrl Pts',(95.3736350982159,102.436059032211,12.6662761003999));
#111636=CARTESIAN_POINT('Ctrl Pts',(95.3587131806227,102.448308805778,12.6830901376993));
#111637=CARTESIAN_POINT('Ctrl Pts',(95.350132765779,102.454321723818,12.691783529029));
#111638=CARTESIAN_POINT('Ctrl Pts',(95.3405177353477,102.460345431438,12.7008508953312));
#111639=CARTESIAN_POINT('Ctrl Pts',(95.3398287299822,102.460773428374,12.7014972035645));
#111640=CARTESIAN_POINT('Ctrl Pts',(95.3167114735102,102.475013585008,12.7230687920484));
#111641=CARTESIAN_POINT('Ctrl Pts',(95.2918065984051,102.486509930905,12.7426790283946));
#111642=CARTESIAN_POINT('Ctrl Pts',(95.2527436380484,102.501311047373,12.7703979790113));
#111643=CARTESIAN_POINT('Ctrl Pts',(95.2396052059154,102.505797113236,12.7792579663559));
#111644=CARTESIAN_POINT('Ctrl Pts',(95.2257406058048,102.510168600392,12.7882679063827));
#111645=CARTESIAN_POINT('Ctrl Pts',(95.225203263385,102.510337468559,12.7886165791656));
#111646=CARTESIAN_POINT('Ctrl Pts',(95.1866048331865,102.522427947024,12.8136252835922));
#111647=CARTESIAN_POINT('Ctrl Pts',(95.1470429208327,102.532067071392,12.8366776118412));
#111648=CARTESIAN_POINT('Ctrl Pts',(95.0592007662648,102.549353646072,12.8840193278899));
#111649=CARTESIAN_POINT('Ctrl Pts',(95.0105565456536,102.556407503629,12.9078836985449));
#111650=CARTESIAN_POINT('Ctrl Pts',(94.961294089645,102.562165328609,12.9307728901369));
#111651=CARTESIAN_POINT('',(95.4764532841441,103.051470036217,13.930201006595));
#111652=CARTESIAN_POINT('Origin',(95.3327722353279,101.559285291371,13.9825502516488));
#111653=CARTESIAN_POINT('Ctrl Pts',(95.4764532841441,103.051470036217,13.930201006595));
#111654=CARTESIAN_POINT('Ctrl Pts',(95.5404062519525,103.041160991715,13.8118770566689));
#111655=CARTESIAN_POINT('Ctrl Pts',(95.5985004185225,103.020928217438,13.6929362525961));
#111656=CARTESIAN_POINT('Ctrl Pts',(95.7016291360078,102.958499618589,13.4536464174478));
#111657=CARTESIAN_POINT('Ctrl Pts',(95.746724110826,102.9159297138,13.3327988754233));
#111658=CARTESIAN_POINT('Ctrl Pts',(95.8546343349562,102.754121302235,12.9795807256544));
#111659=CARTESIAN_POINT('Ctrl Pts',(95.8902091847745,102.597392112108,12.7526619423637));
#111660=CARTESIAN_POINT('Ctrl Pts',(95.8664947447164,102.210994985338,12.3771213343237));
#111661=CARTESIAN_POINT('Ctrl Pts',(95.807064455536,101.982582280422,12.2299835281843));
#111662=CARTESIAN_POINT('Ctrl Pts',(95.6643017454053,101.632575263914,12.0891249681644));
#111663=CARTESIAN_POINT('Ctrl Pts',(95.6079649164414,101.514415876336,12.0549126974941));
#111664=CARTESIAN_POINT('Ctrl Pts',(95.4840391704352,101.283339259485,12.0105905491161));
#111665=CARTESIAN_POINT('Ctrl Pts',(95.4159534916009,101.169212352649,12.));
#111666=CARTESIAN_POINT('Ctrl Pts',(95.3422910891541,101.056362177902,12.));
#111667=CARTESIAN_POINT('Ctrl Pts',(95.5427857990151,102.252061905369,12.4334349778374));
#111668=CARTESIAN_POINT('Ctrl Pts',(95.5460435452854,103.540419400643,13.6510132143997));
#111669=CARTESIAN_POINT('Ctrl Pts',(95.5493050892099,104.82352220615,14.8688334115424));
#111670=CARTESIAN_POINT('Ctrl Pts',(95.5525145169017,106.101956578377,16.0874407906382));
#111671=CARTESIAN_POINT('Ctrl Pts',(88.2289036220469,99.4365694098246,12.2895674675485));
#111672=CARTESIAN_POINT('Ctrl Pts',(88.200795949778,100.597179583388,13.4999999024463));
#111673=CARTESIAN_POINT('Ctrl Pts',(88.1728408553714,101.752496571556,14.7119174050131));
#111674=CARTESIAN_POINT('Ctrl Pts',(88.1449843856236,102.902893434442,15.9256788483829));
#111675=CARTESIAN_POINT('Ctrl Pts',(80.9187728880713,96.6109013069418,12.1185698611621));
#111676=CARTESIAN_POINT('Ctrl Pts',(80.8593261077757,97.6441865946359,13.3218013319809));
#111677=CARTESIAN_POINT('Ctrl Pts',(80.8001568552127,98.6721326456258,14.5277636427012));
#111678=CARTESIAN_POINT('Ctrl Pts',(80.7412175816915,99.6948958633514,15.7366283104884));
#111679=CARTESIAN_POINT('Ctrl Pts',(73.6101896749419,93.7811318605809,11.9073678090949));
#111680=CARTESIAN_POINT('Ctrl Pts',(73.5192503930467,94.6877704310631,13.1038487385279));
#111681=CARTESIAN_POINT('Ctrl Pts',(73.4286853958915,95.5889889982144,14.304285137765));
#111682=CARTESIAN_POINT('Ctrl Pts',(73.3384616177993,96.4847271049167,15.5086602077465));
#111683=CARTESIAN_POINT('Ctrl Pts',(94.9612940896449,102.562165328609,12.9307728901369));
#111684=CARTESIAN_POINT('Ctrl Pts',(93.1301631409099,102.776189444074,13.7815856904237));
#111685=CARTESIAN_POINT('Ctrl Pts',(91.3222631130388,102.989382738253,14.6820135886792));
#111686=CARTESIAN_POINT('Ctrl Pts',(89.5438937768572,103.201132358149,15.638315247864));
#111687=CARTESIAN_POINT('Origin',(-16.1694932776383,-390.166147033869,382.623589165377));
#111688=CARTESIAN_POINT('Ctrl Pts',(89.5438937768594,103.201132358141,15.6383152478555));
#111689=CARTESIAN_POINT('Ctrl Pts',(89.4314322305946,103.47336568018,15.9642047048228));
#111690=CARTESIAN_POINT('Ctrl Pts',(89.2651916126169,103.879953906884,15.9677529465226));
#111691=CARTESIAN_POINT('Ctrl Pts',(89.8271043681809,103.268845289428,15.5900313717849));
#111692=CARTESIAN_POINT('Ctrl Pts',(89.7383856245627,103.555469743794,15.9649212161391));
#111693=CARTESIAN_POINT('Ctrl Pts',(89.5841162132367,104.010341788943,15.9688908243308));
#111694=CARTESIAN_POINT('Ctrl Pts',(90.1200985058353,103.313279511084,15.5395733593328));
#111695=CARTESIAN_POINT('Ctrl Pts',(90.0498224248662,103.601671082428,15.9653244091051));
#111696=CARTESIAN_POINT('Ctrl Pts',(89.9119331492336,104.102903783485,15.9696986006196));
#111697=CARTESIAN_POINT('Ctrl Pts',(90.7187813834273,103.374159105886,15.4362218204503));
#111698=CARTESIAN_POINT('Ctrl Pts',(90.6796413785416,103.651814008968,15.9657619997956));
#111699=CARTESIAN_POINT('Ctrl Pts',(90.5778924118051,104.242408592942,15.9709160406479));
#111700=CARTESIAN_POINT('Ctrl Pts',(91.0255417254023,103.390125004299,15.3831263499559));
#111701=CARTESIAN_POINT('Ctrl Pts',(91.0005054096514,103.653541137215,15.9657770722145));
#111702=CARTESIAN_POINT('Ctrl Pts',(90.9173272759606,104.288682680076,15.9713198684885));
#111703=CARTESIAN_POINT('Ctrl Pts',(91.9547826470417,103.404972240481,15.2223665369627));
#111704=CARTESIAN_POINT('Ctrl Pts',(91.9816413651042,103.605148229436,15.9653547537095));
#111705=CARTESIAN_POINT('Ctrl Pts',(91.9408357699207,104.373427272577,15.9720594233432));
#111706=CARTESIAN_POINT('Ctrl Pts',(92.5796600972664,103.371943607891,15.1143917512963));
#111707=CARTESIAN_POINT('Ctrl Pts',(92.6213223739059,103.496265877486,15.9644045518188));
#111708=CARTESIAN_POINT('Ctrl Pts',(92.6229835018528,104.359286625841,15.9719360197887));
#111709=CARTESIAN_POINT('Ctrl Pts',(93.2089546795214,103.30755734507,15.0063005350486));
#111710=CARTESIAN_POINT('Ctrl Pts',(93.2129547018817,103.340737044948,15.9630472722579));
#111711=CARTESIAN_POINT('Ctrl Pts',(93.3047420453974,104.293620639469,15.9713629614073));
#111712=CARTESIAN_POINT('',(93.3047420453975,104.29362063947,15.9713629614073));
#111713=CARTESIAN_POINT('Ctrl Pts',(89.2651916126169,103.879953906884,15.9677529465226));
#111714=CARTESIAN_POINT('Ctrl Pts',(89.4883512392555,103.971189612822,15.9685491484661));
#111715=CARTESIAN_POINT('Ctrl Pts',(89.7157825448709,104.04387735632,15.9691834847936));
#111716=CARTESIAN_POINT('Ctrl Pts',(89.9462911375669,104.103203157608,15.969701213218));
#111717=CARTESIAN_POINT('Ctrl Pts',(90.0452951737096,104.128683742545,15.969923578914));
#111718=CARTESIAN_POINT('Ctrl Pts',(90.1448670630018,104.151698660916,15.9701244270638));
#111719=CARTESIAN_POINT('Ctrl Pts',(90.2449127808128,104.172656186813,15.9703073206215));
#111720=CARTESIAN_POINT('Ctrl Pts',(90.5778924123952,104.242408590062,15.9709160406228));
#111721=CARTESIAN_POINT('Ctrl Pts',(90.9173272761331,104.288682680135,15.971319868489));
#111722=CARTESIAN_POINT('Ctrl Pts',(91.2584967740355,104.316930876512,15.9715663867641));
#111723=CARTESIAN_POINT('Ctrl Pts',(91.7581798436669,104.358303700179,15.9719274419264));
#111724=CARTESIAN_POINT('Ctrl Pts',(92.2577112828737,104.361796573396,15.9719579237692));
#111725=CARTESIAN_POINT('Ctrl Pts',(92.7571211517884,104.334914038182,15.9717233234385));
#111726=CARTESIAN_POINT('Ctrl Pts',(92.9396772112002,104.325087300664,15.9716375667994));
#111727=CARTESIAN_POINT('Ctrl Pts',(93.1222170236291,104.311201182519,15.9715163844822));
#111728=CARTESIAN_POINT('Ctrl Pts',(93.3047420453974,104.293620639469,15.9713629614073));
#111729=CARTESIAN_POINT('',(93.2089511884922,103.307557622268,15.0062988547287));
#111730=CARTESIAN_POINT('Origin',(93.3047420453975,104.302347174968,14.9714010383431));
#111731=CARTESIAN_POINT('Ctrl Pts',(93.2089515729291,103.307557662921,15.0063010686605));
#111732=CARTESIAN_POINT('Ctrl Pts',(92.962881427833,103.33273428521,15.0485674770076));
#111733=CARTESIAN_POINT('Ctrl Pts',(92.7166388607742,103.353207169628,15.0909618114982));
#111734=CARTESIAN_POINT('Ctrl Pts',(92.4701818315395,103.368172811798,15.1334623230642));
#111735=CARTESIAN_POINT('Ctrl Pts',(92.2332759383846,103.382558479091,15.174315780088));
#111736=CARTESIAN_POINT('Ctrl Pts',(91.9961718837064,103.391855621084,15.2152673614819));
#111737=CARTESIAN_POINT('Ctrl Pts',(91.7588372059191,103.395302969988,15.2562955845666));
#111738=CARTESIAN_POINT('Ctrl Pts',(91.6296518145127,103.397179421932,15.2786279597059));
#111739=CARTESIAN_POINT('Ctrl Pts',(91.5003981795618,103.397321839352,15.3009830027268));
#111740=CARTESIAN_POINT('Ctrl Pts',(91.3710717131477,103.395600924063,15.3233569354365));
#111741=CARTESIAN_POINT('Ctrl Pts',(91.3591456479825,103.395442226865,15.3254201865783));
#111742=CARTESIAN_POINT('Ctrl Pts',(91.3472179489206,103.395267657586,15.3274837481396));
#111743=CARTESIAN_POINT('Ctrl Pts',(91.3352884436289,103.395077101729,15.3295476485909));
#111744=CARTESIAN_POINT('Ctrl Pts',(91.2059226014689,103.393010677484,15.3519289807151));
#111745=CARTESIAN_POINT('Ctrl Pts',(91.0766284135892,103.389018022983,15.374299930936));
#111746=CARTESIAN_POINT('Ctrl Pts',(90.9475185559504,103.382783725028,15.3966315353337));
#111747=CARTESIAN_POINT('Ctrl Pts',(90.8274522993388,103.376986113352,15.4173989050234));
#111748=CARTESIAN_POINT('Ctrl Pts',(90.7075451226919,103.369249983755,15.4381323201721));
#111749=CARTESIAN_POINT('Ctrl Pts',(90.5879131551244,103.35928441089,15.458802778069));
#111750=CARTESIAN_POINT('Ctrl Pts',(90.5426316851466,103.355512377397,15.4666266794702));
#111751=CARTESIAN_POINT('Ctrl Pts',(90.4973899428623,103.35142052982,15.4744414943468));
#111752=CARTESIAN_POINT('Ctrl Pts',(90.4521954250507,103.346991508896,15.4822453826348));
#111753=CARTESIAN_POINT('Ctrl Pts',(90.4412733648389,103.345921157102,15.4841313312386));
#111754=CARTESIAN_POINT('Ctrl Pts',(90.4303547021551,103.344831155142,15.4860165045072));
#111755=CARTESIAN_POINT('Ctrl Pts',(90.419439531007,103.343721254318,15.4879008787078));
#111756=CARTESIAN_POINT('Ctrl Pts',(90.3187993619104,103.333487735747,15.5052752043705));
#111757=CARTESIAN_POINT('Ctrl Pts',(90.2183334941035,103.321620269105,15.5226047802466));
#111758=CARTESIAN_POINT('Ctrl Pts',(90.1180831826373,103.307682218085,15.5398683665732));
#111759=CARTESIAN_POINT('Ctrl Pts',(90.0212182499635,103.294214844727,15.5565489743716));
#111760=CARTESIAN_POINT('Ctrl Pts',(89.9245544354617,103.278814728408,15.5731680117651));
#111761=CARTESIAN_POINT('Ctrl Pts',(89.8281459503594,103.261045176358,15.589701956666));
#111762=CARTESIAN_POINT('Ctrl Pts',(89.7331237028223,103.243531129002,15.6059981634104));
#111763=CARTESIAN_POINT('Ctrl Pts',(89.6383493211846,103.223715772721,15.6222117562829));
#111764=CARTESIAN_POINT('Ctrl Pts',(89.543893776922,103.201132358164,15.6383152478534));
#111765=CARTESIAN_POINT('Origin',(-3.5527136788005E-14,61.957634976035,
15.6019024117313));
#111766=CARTESIAN_POINT('',(60.8172640887115,96.460245750941,15.9030021343997));
#111767=CARTESIAN_POINT('',(-3.5527136788005E-14,96.460245750941,15.9030021343997));
#111768=CARTESIAN_POINT('',(58.8651084566267,58.8985331885975,15.5752060348739));
#111769=CARTESIAN_POINT('',(104.667759225391,106.110461036242,15.9872182873468));
#111770=CARTESIAN_POINT('Ctrl Pts',(104.667759225391,106.110461036242,15.9872182873468));
#111771=CARTESIAN_POINT('Ctrl Pts',(104.359243155239,106.382757475699,15.9895945823738));
#111772=CARTESIAN_POINT('Ctrl Pts',(104.079952092419,106.677207921239,15.992164212483));
#111773=CARTESIAN_POINT('Ctrl Pts',(103.82736702547,106.991902834811,15.9949105133882));
#111774=CARTESIAN_POINT('Ctrl Pts',(103.784893708225,107.044820202655,15.9953723162612));
#111775=CARTESIAN_POINT('Ctrl Pts',(103.743175623059,107.098310073981,15.9958391152964));
#111776=CARTESIAN_POINT('Ctrl Pts',(103.702200903893,107.152363453727,15.9963108319951));
#111777=CARTESIAN_POINT('Ctrl Pts',(103.417553148217,107.527867509513,15.9995878062448));
#111778=CARTESIAN_POINT('Ctrl Pts',(103.168841503581,107.930612920758,16.003102512202));
#111779=CARTESIAN_POINT('Ctrl Pts',(102.956443993532,108.360886247909,16.006857450642));
#111780=CARTESIAN_POINT('Ctrl Pts',(102.86325498465,108.54966786261,16.0085049228348));
#111781=CARTESIAN_POINT('Ctrl Pts',(102.778327070035,108.741199594276,16.0101763901924));
#111782=CARTESIAN_POINT('Ctrl Pts',(102.701469486568,108.935263089073,16.0118700343656));
#111783=CARTESIAN_POINT('Ctrl Pts',(102.624806585365,109.128835015972,16.013559388494));
#111784=CARTESIAN_POINT('Ctrl Pts',(102.556172613715,109.324925585502,16.0152708206862));
#111785=CARTESIAN_POINT('Ctrl Pts',(102.495351540773,109.523362330302,16.0170026318989));
#111786=CARTESIAN_POINT('Ctrl Pts',(102.478171987948,109.579412879477,16.0174918002212));
#111787=CARTESIAN_POINT('Ctrl Pts',(102.461615645074,109.635650903257,16.017982595317));
#111788=CARTESIAN_POINT('Ctrl Pts',(102.445677358085,109.692073211852,16.0184749843184));
#111789=CARTESIAN_POINT('Ctrl Pts',(102.404667238423,109.837251023544,16.0197419292468));
#111790=CARTESIAN_POINT('Ctrl Pts',(102.367687823836,109.983912336952,16.0210217314078));
#111791=CARTESIAN_POINT('Ctrl Pts',(102.33485408213,110.131811512771,16.0223123362297));
#111792=CARTESIAN_POINT('Ctrl Pts',(102.302056711476,110.279546855643,16.0236015114048));
#111793=CARTESIAN_POINT('Ctrl Pts',(102.273395907378,110.428517281413,16.0249014731672));
#111794=CARTESIAN_POINT('Ctrl Pts',(102.248941767259,110.578451161185,16.0262098869686));
#111795=CARTESIAN_POINT('Ctrl Pts',(102.224539487481,110.728067073447,16.0275155259931));
#111796=CARTESIAN_POINT('Ctrl Pts',(102.204326084862,110.878642298357,16.0288295750099));
#111797=CARTESIAN_POINT('Ctrl Pts',(102.188326065936,111.029880965701,16.0301494146973));
#111798=CARTESIAN_POINT('Ctrl Pts',(102.18594544771,111.052383534578,16.030345791616));
#111799=CARTESIAN_POINT('Ctrl Pts',(102.183658023329,111.074900744808,16.0305422963386));
#111800=CARTESIAN_POINT('Ctrl Pts',(102.181463787328,111.097431573916,16.0307389199054));
#111801=CARTESIAN_POINT('',(108.370302000197,102.8425279466,15.9586994673245));
#111802=CARTESIAN_POINT('Ctrl Pts',(108.370302000197,102.8425279466,15.9586994673246));
#111803=CARTESIAN_POINT('Ctrl Pts',(107.136141617657,103.931862248641,15.9682059437587));
#111804=CARTESIAN_POINT('Ctrl Pts',(105.901951231579,105.021162560507,15.9777121235644));
#111805=CARTESIAN_POINT('Ctrl Pts',(104.667759225391,106.110461036242,15.9872182873468));
#111806=CARTESIAN_POINT('',(4.89828297038611,112.80880143271,16.0456738184042));
#111807=CARTESIAN_POINT('Ctrl Pts',(104.667759225391,106.110461036242,15.9872182873468));
#111808=CARTESIAN_POINT('Ctrl Pts',(105.143693530129,106.649660893632,15.991923813215));
#111809=CARTESIAN_POINT('Ctrl Pts',(105.29511447391,106.815259954561,16.6752398011834));
#111810=CARTESIAN_POINT('Ctrl Pts',(104.307394669669,106.428518975269,15.9899939369305));
#111811=CARTESIAN_POINT('Ctrl Pts',(104.826233668173,106.945102715519,15.9945020949373));
#111812=CARTESIAN_POINT('Ctrl Pts',(104.986798794352,107.093617175303,16.6918824108872));
#111813=CARTESIAN_POINT('Ctrl Pts',(103.986848659577,106.776859397935,15.9930338577453));
#111814=CARTESIAN_POINT('Ctrl Pts',(104.548164522948,107.267178975242,15.9973128118691));
#111815=CARTESIAN_POINT('Ctrl Pts',(104.712688580136,107.398618270152,16.7104748996059));
#111816=CARTESIAN_POINT('Ctrl Pts',(103.417553147929,107.527867509308,15.999587806243));
#111817=CARTESIAN_POINT('Ctrl Pts',(104.060570430861,107.95770264993,16.0033389206896));
#111818=CARTESIAN_POINT('Ctrl Pts',(104.226125730128,108.056437487563,16.7511622801257));
#111819=CARTESIAN_POINT('Ctrl Pts',(103.168841503192,107.930612920445,16.0031025121993));
#111820=CARTESIAN_POINT('Ctrl Pts',(103.85137272152,108.327875893034,16.0065693736351));
#111821=CARTESIAN_POINT('Ctrl Pts',(104.013708831288,108.409321055727,16.7732616813922));
#111822=CARTESIAN_POINT('Ctrl Pts',(102.531648973553,109.221432902509,16.0143673275245));
#111823=CARTESIAN_POINT('Ctrl Pts',(103.323422285189,109.516087477716,16.0169387390548));
#111824=CARTESIAN_POINT('Ctrl Pts',(103.470025788516,109.540651638427,16.8448845382456));
#111825=CARTESIAN_POINT('Ctrl Pts',(102.274893649494,110.13807612784,16.0223667517632));
#111826=CARTESIAN_POINT('Ctrl Pts',(103.138141431695,110.350757870988,16.0242227972104));
#111827=CARTESIAN_POINT('Ctrl Pts',(103.251749624871,110.344445644939,16.8967176154467));
#111828=CARTESIAN_POINT('Ctrl Pts',(102.181463787327,111.097431573916,16.0307389199054));
#111829=CARTESIAN_POINT('Ctrl Pts',(103.100343730471,111.186912786557,16.0315198106179));
#111830=CARTESIAN_POINT('Ctrl Pts',(103.173588397803,111.186014470507,16.9518362012428));
#111831=CARTESIAN_POINT('',(103.173588397803,111.186014470506,16.9518362012407));
#111832=CARTESIAN_POINT('Origin',(102.181463787327,111.088705038417,17.0307008429693));
#111833=CARTESIAN_POINT('',(105.29511447391,106.815259954562,16.6752398011834));
#111834=CARTESIAN_POINT('Ctrl Pts',(103.173588397803,111.186014470506,16.9518362012407));
#111835=CARTESIAN_POINT('Ctrl Pts',(103.186636634766,111.045522952294,16.9426347033188));
#111836=CARTESIAN_POINT('Ctrl Pts',(103.203640465872,110.905583886426,16.9334920265884));
#111837=CARTESIAN_POINT('Ctrl Pts',(103.245497938488,110.628562563763,16.9154396015682));
#111838=CARTESIAN_POINT('Ctrl Pts',(103.270285490037,110.49146635876,16.9065285592225));
#111839=CARTESIAN_POINT('Ctrl Pts',(103.327123433116,110.222539368633,16.8890950769195));
#111840=CARTESIAN_POINT('Ctrl Pts',(103.358999792994,110.090659359783,16.8805684051466));
#111841=CARTESIAN_POINT('Ctrl Pts',(103.453103936326,109.745658009003,16.8583228547685));
#111842=CARTESIAN_POINT('Ctrl Pts',(103.521810981725,109.534217538629,16.8447514846657));
#111843=CARTESIAN_POINT('Ctrl Pts',(103.668881041055,109.146861998621,16.8200078061585));
#111844=CARTESIAN_POINT('Ctrl Pts',(103.744530053417,108.970131158363,16.8087664362304));
#111845=CARTESIAN_POINT('Ctrl Pts',(103.829484055924,108.792672720543,16.7975289896445));
#111846=CARTESIAN_POINT('Ctrl Pts',(103.830981146931,108.789551484232,16.7973313558912));
#111847=CARTESIAN_POINT('Ctrl Pts',(103.937171997616,108.56858210414,16.7833409591938));
#111848=CARTESIAN_POINT('Ctrl Pts',(104.052357326463,108.358630522128,16.7701306414948));
#111849=CARTESIAN_POINT('Ctrl Pts',(104.268156132871,108.011692833097,16.7484439721543));
#111850=CARTESIAN_POINT('Ctrl Pts',(104.363627943919,107.870910453088,16.7396882063129));
#111851=CARTESIAN_POINT('Ctrl Pts',(104.466169250248,107.731908016267,16.7310888152228));
#111852=CARTESIAN_POINT('Ctrl Pts',(104.467787425136,107.729717375533,16.7309533033236));
#111853=CARTESIAN_POINT('Ctrl Pts',(104.624230360696,107.51821073614,16.7178707887605));
#111854=CARTESIAN_POINT('Ctrl Pts',(104.791770436281,107.318257692861,16.7056140297701));
#111855=CARTESIAN_POINT('Ctrl Pts',(105.075921077382,107.020732708678,16.6875715843501));
#111856=CARTESIAN_POINT('Ctrl Pts',(105.183206357254,106.916294168374,16.6812805027709));
#111857=CARTESIAN_POINT('Ctrl Pts',(105.29511447391,106.815259954561,16.6752398011834));
#111858=CARTESIAN_POINT('Origin',(104.667759225391,106.101734500744,16.9871802104136));
#111859=CARTESIAN_POINT('Ctrl Pts',(103.152357807358,111.522363156533,17.0098184143383));
#111860=CARTESIAN_POINT('Ctrl Pts',(103.0869956563,111.705244211245,16.0981529110447));
#111861=CARTESIAN_POINT('Ctrl Pts',(102.155590917988,111.669414816724,16.0908625889081));
#111862=CARTESIAN_POINT('Ctrl Pts',(103.156311268982,111.410571301259,16.9784880128147));
#111863=CARTESIAN_POINT('Ctrl Pts',(103.085893375964,111.532803388166,16.060672728218));
#111864=CARTESIAN_POINT('Ctrl Pts',(102.160640294247,111.48035026091,16.0523930156727));
#111865=CARTESIAN_POINT('Ctrl Pts',(103.16315010813,111.298404456953,16.959197189195));
#111866=CARTESIAN_POINT('Ctrl Pts',(103.089916413286,111.359821213991,16.0387618224485));
#111867=CARTESIAN_POINT('Ctrl Pts',(102.168986656073,111.289607945163,16.0324160176898));
#111868=CARTESIAN_POINT('Ctrl Pts',(103.173588397803,111.186014470507,16.9518362012428));
#111869=CARTESIAN_POINT('Ctrl Pts',(103.100343730471,111.186912786557,16.0315198106179));
#111870=CARTESIAN_POINT('Ctrl Pts',(102.181463787328,111.097431573916,16.0307389199054));
#111871=CARTESIAN_POINT('Ctrl Pts',(103.15235796272,111.522358763397,17.0098171831393));
#111872=CARTESIAN_POINT('Ctrl Pts',(103.155017626413,111.447153004978,16.9887404895449));
#111873=CARTESIAN_POINT('Ctrl Pts',(103.159002927998,111.371124223406,16.9729214092649));
#111874=CARTESIAN_POINT('Ctrl Pts',(103.16461993782,111.294243786225,16.9626231636988));
#111875=CARTESIAN_POINT('Ctrl Pts',(103.167242163837,111.258353180916,16.957815565296));
#111876=CARTESIAN_POINT('Ctrl Pts',(103.170220473326,111.222277210288,16.9542112307867));
#111877=CARTESIAN_POINT('Ctrl Pts',(103.173588397803,111.186014470507,16.9518362012406));
#111878=CARTESIAN_POINT('Origin',(105.284343587572,95.1615776944329,37.8223845012247));
#111879=CARTESIAN_POINT('Ctrl Pts',(103.15235819531,111.522358112625,17.0098204272932));
#111880=CARTESIAN_POINT('Ctrl Pts',(103.189572140852,111.896058650439,17.9390703285715));
#111881=CARTESIAN_POINT('Ctrl Pts',(103.226777368946,112.269872505921,18.8682749795998));
#111882=CARTESIAN_POINT('Ctrl Pts',(103.263974488971,112.643791759337,19.7974375448894));
#111883=CARTESIAN_POINT('Ctrl Pts',(98.280138458075,117.382132567932,20.1022536947037));
#111884=CARTESIAN_POINT('Ctrl Pts',(103.016111240609,117.382132567932,19.8125891903614));
#111885=CARTESIAN_POINT('Ctrl Pts',(103.263972904927,112.643812349149,19.7974293215369));
#111886=CARTESIAN_POINT('Ctrl Pts',(98.3726127390458,117.382132567932,21.6141948241333));
#111887=CARTESIAN_POINT('Ctrl Pts',(102.879779472625,117.382132567901,21.2155015871256));
#111888=CARTESIAN_POINT('Ctrl Pts',(103.338116231027,112.882088377977,21.2142126227792));
#111889=CARTESIAN_POINT('Ctrl Pts',(98.5081198767762,117.382132567932,23.1177991651737));
#111890=CARTESIAN_POINT('Ctrl Pts',(102.794369820528,117.382132567932,22.6558559571112));
#111891=CARTESIAN_POINT('Ctrl Pts',(103.435618534012,113.119388324222,22.6237551047184));
#111892=CARTESIAN_POINT('Ctrl Pts',(98.8685291357484,117.382132567932,26.1076054931528));
#111893=CARTESIAN_POINT('Ctrl Pts',(102.734530225821,117.382132567932,25.5301274564932));
#111894=CARTESIAN_POINT('Ctrl Pts',(103.679150461592,113.59192525703,25.4277579289436));
#111895=CARTESIAN_POINT('Ctrl Pts',(99.0933418144112,117.382132567932,27.5938384792464));
#111896=CARTESIAN_POINT('Ctrl Pts',(102.755666782822,117.382132567932,26.968077838278));
#111897=CARTESIAN_POINT('Ctrl Pts',(103.82513179915,113.827166829,26.8222472890357));
#111898=CARTESIAN_POINT('Ctrl Pts',(99.6431194777333,117.382132567932,30.5468384957074));
#111899=CARTESIAN_POINT('Ctrl Pts',(102.910250587266,117.382132567932,29.831815538218));
#111900=CARTESIAN_POINT('Ctrl Pts',(104.171466695289,114.295316727697,29.5944145953075));
#111901=CARTESIAN_POINT('Ctrl Pts',(99.9678040623445,117.382132567932,32.0136600256193));
#111902=CARTESIAN_POINT('Ctrl Pts',(103.039763456599,117.382132567932,31.2611607439033));
#111903=CARTESIAN_POINT('Ctrl Pts',(104.371667979383,114.528231895277,30.9721391059081));
#111904=CARTESIAN_POINT('Ctrl Pts',(100.740499886505,117.382132567932,34.9233328814807));
#111905=CARTESIAN_POINT('Ctrl Pts',(103.424834452859,117.382132567932,34.1010319660183));
#111906=CARTESIAN_POINT('Ctrl Pts',(104.839029707096,114.991153314616,33.706949061863));
#111907=CARTESIAN_POINT('Ctrl Pts',(101.187613153872,117.382132567932,36.3664855863323));
#111908=CARTESIAN_POINT('Ctrl Pts',(103.676043516587,117.382132567942,35.5149726049154));
#111909=CARTESIAN_POINT('Ctrl Pts',(105.105671751927,115.221177657975,35.0641624953171));
#111910=CARTESIAN_POINT('Ctrl Pts',(101.721919286395,117.382132567932,37.7924359457633));
#111911=CARTESIAN_POINT('Ctrl Pts',(104.013850760229,117.382132567932,36.9336451493192));
#111912=CARTESIAN_POINT('Ctrl Pts',(105.419719548787,115.449128253901,36.4068636157503));
#111913=CARTESIAN_POINT('',(105.3973253243,115.432810793587,36.3107439226848));
#111914=CARTESIAN_POINT('Ctrl Pts',(105.397324425085,115.432810686489,36.3107440671975));
#111915=CARTESIAN_POINT('Ctrl Pts',(105.266881495846,115.337403510864,35.7487199002255));
#111916=CARTESIAN_POINT('Ctrl Pts',(105.145000125889,115.241878889688,35.185596512021));
#111917=CARTESIAN_POINT('Ctrl Pts',(105.030481991348,115.146255317522,34.6215361828974));
#111918=CARTESIAN_POINT('Ctrl Pts',(104.910711549051,115.046246025734,34.0316055542541));
#111919=CARTESIAN_POINT('Ctrl Pts',(104.798995446393,114.946128490234,33.4406500185076));
#111920=CARTESIAN_POINT('Ctrl Pts',(104.694017356955,114.845920655822,32.8488389365266));
#111921=CARTESIAN_POINT('Ctrl Pts',(104.663916009608,114.817187128219,32.6791434216044));
#111922=CARTESIAN_POINT('Ctrl Pts',(104.634368976602,114.788446157342,32.5093774686312));
#111923=CARTESIAN_POINT('Ctrl Pts',(104.605345960821,114.759698122315,32.3395448493436));
#111924=CARTESIAN_POINT('Ctrl Pts',(104.598424908503,114.75284264403,32.2990452523281));
#111925=CARTESIAN_POINT('Ctrl Pts',(104.591534111531,114.745986748076,32.2585417515179));
#111926=CARTESIAN_POINT('Ctrl Pts',(104.584673368894,114.739130430557,32.218034336105));
#111927=CARTESIAN_POINT('Ctrl Pts',(104.455149969972,114.609690573082,31.4532981547467));
#111928=CARTESIAN_POINT('Ctrl Pts',(104.336334191903,114.480112100897,30.6871929253832));
#111929=CARTESIAN_POINT('Ctrl Pts',(104.226942758727,114.350414464811,29.9198879626019));
#111930=CARTESIAN_POINT('Ctrl Pts',(104.145697632293,114.254087901241,29.3500098020882));
#111931=CARTESIAN_POINT('Ctrl Pts',(104.069652209581,114.15769552883,28.7794695069227));
#111932=CARTESIAN_POINT('Ctrl Pts',(103.998298406404,114.06124417722,28.2083310987113));
#111933=CARTESIAN_POINT('Ctrl Pts',(103.993713584183,114.055046717793,28.1716327315748));
#111934=CARTESIAN_POINT('Ctrl Pts',(103.989148243658,114.048849009758,28.1349318609252));
#111935=CARTESIAN_POINT('Ctrl Pts',(103.984602316384,114.042651051931,28.0982284833854));
#111936=CARTESIAN_POINT('Ctrl Pts',(103.859817221995,113.872517940285,27.0907256892749));
#111937=CARTESIAN_POINT('Ctrl Pts',(103.749651267485,113.702194914634,26.0813076177347));
#111938=CARTESIAN_POINT('Ctrl Pts',(103.652757555853,113.531717637421,25.0702219018696));
#111939=CARTESIAN_POINT('Ctrl Pts',(103.619412010325,113.473048630806,24.7222611910823));
#111940=CARTESIAN_POINT('Ctrl Pts',(103.587638817459,113.414361334657,24.3741028377154));
#111941=CARTESIAN_POINT('Ctrl Pts',(103.557384429081,113.355657139327,24.025756525115));
#111942=CARTESIAN_POINT('Ctrl Pts',(103.452791141562,113.152709232925,22.821478799341));
#111943=CARTESIAN_POINT('Ctrl Pts',(103.366382309971,112.949556151742,21.6149343535687));
#111944=CARTESIAN_POINT('Ctrl Pts',(103.297293253027,112.746200013274,20.4061353357248));
#111945=CARTESIAN_POINT('Ctrl Pts',(103.285700252211,112.712077273965,20.2033013614277));
#111946=CARTESIAN_POINT('Ctrl Pts',(103.274595022607,112.677948811581,20.0004038710763));
#111947=CARTESIAN_POINT('Ctrl Pts',(103.263973614417,112.643814629256,19.7974428789679));
#111948=CARTESIAN_POINT('Ctrl Pts',(105.397324485926,115.432810730988,36.3107443293353));
#111949=CARTESIAN_POINT('Ctrl Pts',(105.329201722794,115.517178877629,36.3139407529876));
#111950=CARTESIAN_POINT('Ctrl Pts',(105.258752981463,115.598928541387,36.317352369115));
#111951=CARTESIAN_POINT('Ctrl Pts',(105.112819014372,115.757935369042,36.324572202095));
#111952=CARTESIAN_POINT('Ctrl Pts',(105.037297476751,115.835151626106,36.3283834597854));
#111953=CARTESIAN_POINT('Ctrl Pts',(104.881288537064,115.985010498934,36.336381561717));
#111954=CARTESIAN_POINT('Ctrl Pts',(104.800769145378,116.057617288505,36.3405710225131));
#111955=CARTESIAN_POINT('Ctrl Pts',(104.666606414079,116.171208255221,36.3476563919003));
#111956=CARTESIAN_POINT('Ctrl Pts',(104.614329640903,116.213756247185,36.3504418111804));
#111957=CARTESIAN_POINT('Ctrl Pts',(104.483101720125,116.316403007314,36.3575030338327));
#111958=CARTESIAN_POINT('Ctrl Pts',(104.402969402836,116.37549340205,36.3618559391872));
#111959=CARTESIAN_POINT('Ctrl Pts',(104.239497021748,116.488977660758,36.3708279685359));
#111960=CARTESIAN_POINT('Ctrl Pts',(104.156173410769,116.543391000978,36.3754456329035));
#111961=CARTESIAN_POINT('Ctrl Pts',(103.986906902014,116.647216931182,36.3849112028029));
#111962=CARTESIAN_POINT('Ctrl Pts',(103.900976150945,116.696648080383,36.3897579283806));
#111963=CARTESIAN_POINT('Ctrl Pts',(103.730017254308,116.788727057389,36.3994697342624));
#111964=CARTESIAN_POINT('Ctrl Pts',(103.645071839419,116.831556937589,36.4043274429011));
#111965=CARTESIAN_POINT('Ctrl Pts',(103.454939081856,116.921150742316,36.4152564448003));
#111966=CARTESIAN_POINT('Ctrl Pts',(103.349106960231,116.966871064573,36.4213855692773));
#111967=CARTESIAN_POINT('Ctrl Pts',(103.134820466732,117.051330956629,36.4338723296766));
#111968=CARTESIAN_POINT('Ctrl Pts',(103.026368950757,117.090080647557,36.4402300081263));
#111969=CARTESIAN_POINT('Ctrl Pts',(102.807993744324,117.160224270295,36.4531052567893));
#111970=CARTESIAN_POINT('Ctrl Pts',(102.698102326428,117.191701107463,36.4596203631289));
#111971=CARTESIAN_POINT('Ctrl Pts',(102.541591972194,117.231125321552,36.468950580913));
#111972=CARTESIAN_POINT('Ctrl Pts',(102.496125435581,117.241950154233,36.4716669613569));
#111973=CARTESIAN_POINT('Ctrl Pts',(102.334426828343,117.27821219119,36.4813482955131));
#111974=CARTESIAN_POINT('Ctrl Pts',(102.217946909001,117.300285957286,36.48835763101));
#111975=CARTESIAN_POINT('Ctrl Pts',(101.983882071266,117.336686568458,36.502516035933));
#111976=CARTESIAN_POINT('Ctrl Pts',(101.866294422824,117.351000354258,36.5096657367662));
#111977=CARTESIAN_POINT('Ctrl Pts',(101.631289955287,117.371732507436,36.5240326674041));
#111978=CARTESIAN_POINT('Ctrl Pts',(101.513879735161,117.378219331111,36.5312491070789));
#111979=CARTESIAN_POINT('Ctrl Pts',(101.356786687082,117.381693707702,36.5409538279975));
#111980=CARTESIAN_POINT('Ctrl Pts',(101.317456565841,117.382130574689,36.5433875620277));
#111981=CARTESIAN_POINT('Ctrl Pts',(101.278084483728,117.382132561127,36.5458276920989));
#111982=CARTESIAN_POINT('Origin',(104.881140350368,-499998.738422306,12.));
#111983=CARTESIAN_POINT('',(109.286106264136,-96.2207140491416,13.2631036501978));
#111984=CARTESIAN_POINT('',(109.286106264136,99.3301860582931,13.2631036501978));
#111985=CARTESIAN_POINT('',(109.286106264136,-499998.738422306,13.2631036501978));
#111986=CARTESIAN_POINT('Ctrl Pts',(106.232105561524,-98.2167064830335,
12.3873830406195));
#111987=CARTESIAN_POINT('Ctrl Pts',(107.24690617553,-97.5460774958984,12.6783724341511));
#111988=CARTESIAN_POINT('Ctrl Pts',(108.264956598915,-96.8808298151027,
12.9702936955265));
#111989=CARTESIAN_POINT('Ctrl Pts',(109.286106264136,-96.2207140491417,
13.2631036501978));
#111990=CARTESIAN_POINT('',(108.196331796684,99.9023722665739,12.9506158501404));
#111991=CARTESIAN_POINT('',(39679.8640416296,-3312.33744183226,11359.9437384254));
#111992=CARTESIAN_POINT('Origin',(203.509185641806,294.950138683083,40.2811368926604));
#111993=CARTESIAN_POINT('Origin',(113.420666601391,-499998.738422306,-1.15582178887695));
#111994=CARTESIAN_POINT('',(114.988593550406,94.5046079340811,13.7620066416472));
#111995=CARTESIAN_POINT('',(114.988593550406,-91.1349023270448,13.7620066416472));
#111996=CARTESIAN_POINT('',(114.988593550406,-499998.738422306,13.7620066416472));
#111997=CARTESIAN_POINT('Ctrl Pts',(109.286106264144,-96.2207140490646,
13.2631036502001));
#111998=CARTESIAN_POINT('Ctrl Pts',(109.477830824862,-96.0843810015987,
13.3180797833224));
#111999=CARTESIAN_POINT('Ctrl Pts',(109.66792204949,-95.9457452051647,13.3684533347174));
#112000=CARTESIAN_POINT('Ctrl Pts',(109.856424639659,-95.8049173139734,
13.4145652766142));
#112001=CARTESIAN_POINT('Ctrl Pts',(109.987505731505,-95.7069882949446,
13.4466306380797));
#112002=CARTESIAN_POINT('Ctrl Pts',(110.117819451739,-95.6079992785568,
13.4766344617606));
#112003=CARTESIAN_POINT('Ctrl Pts',(110.247390501429,-95.5079874728108,
13.5046802077604));
#112004=CARTESIAN_POINT('Ctrl Pts',(110.443853109354,-95.3563441834451,
13.5472046791877));
#112005=CARTESIAN_POINT('Ctrl Pts',(110.63860797952,-95.2023494465902,13.5852294883661));
#112006=CARTESIAN_POINT('Ctrl Pts',(110.831734232142,-95.0461276120041,
13.6190700614026));
#112007=CARTESIAN_POINT('Ctrl Pts',(110.955468162823,-94.9460379484344,
13.6407513556928));
#112008=CARTESIAN_POINT('Ctrl Pts',(111.078534263274,-94.845034099384,13.6607142326355));
#112009=CARTESIAN_POINT('Ctrl Pts',(111.200959780579,-94.7431487679714,
13.6790324951948));
#112010=CARTESIAN_POINT('Ctrl Pts',(111.40408136144,-94.5741063163681,13.7094251333601));
#112011=CARTESIAN_POINT('Ctrl Pts',(111.605439192824,-94.4026373347806,
13.7352928101305));
#112012=CARTESIAN_POINT('Ctrl Pts',(111.805130345594,-94.2288852423662,
13.7569258656033));
#112013=CARTESIAN_POINT('Ctrl Pts',(111.923198601841,-94.1261535675466,
13.7697165030529));
#112014=CARTESIAN_POINT('Ctrl Pts',(112.040684781622,-94.0226237592443,
13.7810259399807));
#112015=CARTESIAN_POINT('Ctrl Pts',(112.157613247376,-93.9183254606905,
13.7909068239303));
#112016=CARTESIAN_POINT('Ctrl Pts',(112.184178475486,-93.8946297072471,
13.7931516830786));
#112017=CARTESIAN_POINT('Ctrl Pts',(112.210714793706,-93.8708942738158,
13.7953227719637));
#112018=CARTESIAN_POINT('Ctrl Pts',(112.237222432555,-93.8471195007442,
13.7974206654956));
#112019=CARTESIAN_POINT('Ctrl Pts',(112.242057125967,-93.8427832511588,
13.7978032975397));
#112020=CARTESIAN_POINT('Ctrl Pts',(112.246890860002,-93.8384456745043,
13.7981834942353));
#112021=CARTESIAN_POINT('Ctrl Pts',(112.251723635236,-93.8341067717411,
13.7985612589749));
#112022=CARTESIAN_POINT('Ctrl Pts',(112.474875433109,-93.6337593722473,
13.8160044208675));
#112023=CARTESIAN_POINT('Ctrl Pts',(112.69597249197,-93.4305974273957,13.8282654955573));
#112024=CARTESIAN_POINT('Ctrl Pts',(112.91505855449,-93.224709208589,13.8356544727495));
#112025=CARTESIAN_POINT('Ctrl Pts',(113.081399824476,-93.0683884121054,
13.8412645596528));
#112026=CARTESIAN_POINT('Ctrl Pts',(113.246582545337,-92.9104960229477,
13.8440651566346));
#112027=CARTESIAN_POINT('Ctrl Pts',(113.410636270278,-92.7510706757312,
13.8441748575379));
#112028=CARTESIAN_POINT('Ctrl Pts',(113.640115290843,-92.5280658488327,
13.8443283076096));
#112029=CARTESIAN_POINT('Ctrl Pts',(113.867385726581,-92.3020615486676,
13.8392181653129));
#112030=CARTESIAN_POINT('Ctrl Pts',(114.092506434714,-92.0731589174247,
13.8291250324622));
#112031=CARTESIAN_POINT('Ctrl Pts',(114.248889345288,-91.9141488467438,
13.8221137117129));
#112032=CARTESIAN_POINT('Ctrl Pts',(114.40423547417,-91.7537401689061,13.8126968261991));
#112033=CARTESIAN_POINT('Ctrl Pts',(114.558570786355,-91.5919667885755,
13.8009550719925));
#112034=CARTESIAN_POINT('Ctrl Pts',(114.702792000315,-91.4407949475135,
13.7899827933758));
#112035=CARTESIAN_POINT('Ctrl Pts',(114.846128066632,-91.2884311819143,
13.7769803673707));
#112036=CARTESIAN_POINT('Ctrl Pts',(114.988593550384,-91.1349023270886,
13.7620066416494));
#112037=CARTESIAN_POINT('Ctrl Pts',(114.988593550406,94.5046079340812,13.7620066416472));
#112038=CARTESIAN_POINT('Ctrl Pts',(114.735845880022,94.7893319453218,13.7885714922581));
#112039=CARTESIAN_POINT('Ctrl Pts',(114.477629881789,95.070089305019,13.8092006545252));
#112040=CARTESIAN_POINT('Ctrl Pts',(113.960398547707,95.6114640799857,13.8365872781923));
#112041=CARTESIAN_POINT('Ctrl Pts',(113.701748096373,95.8724430245984,13.8438186315009));
#112042=CARTESIAN_POINT('Ctrl Pts',(113.187392671052,96.3712361344521,13.844443816453));
#112043=CARTESIAN_POINT('Ctrl Pts',(112.932088205555,96.6095642150165,13.8384518521895));
#112044=CARTESIAN_POINT('Ctrl Pts',(112.55087235995,96.950977017919,13.8194348284463));
#112045=CARTESIAN_POINT('Ctrl Pts',(112.42797247245,97.0588978283298,13.8118081287362));
#112046=CARTESIAN_POINT('Ctrl Pts',(112.29696297778,97.171597566131,13.8020304361901));
#112047=CARTESIAN_POINT('Ctrl Pts',(112.289683559496,97.1778520219169,13.8014818015916));
#112048=CARTESIAN_POINT('Ctrl Pts',(112.026978701137,97.4032927110816,13.781488966444));
#112049=CARTESIAN_POINT('Ctrl Pts',(111.767810476013,97.6166407990354,13.7554085859573));
#112050=CARTESIAN_POINT('Ctrl Pts',(111.286586331173,97.9944742324212,13.6937206914713));
#112051=CARTESIAN_POINT('Ctrl Pts',(111.065843104032,98.1610381356256,13.6605331468002));
#112052=CARTESIAN_POINT('Ctrl Pts',(110.590970125261,98.503889919115,13.5776894677848));
#112053=CARTESIAN_POINT('Ctrl Pts',(110.336068105347,98.6788840296563,13.5265284027074));
#112054=CARTESIAN_POINT('Ctrl Pts',(109.836980967855,99.0026520385774,13.4120989467192));
#112055=CARTESIAN_POINT('Ctrl Pts',(109.593407798887,99.1524078939454,13.3500132059684));
#112056=CARTESIAN_POINT('Ctrl Pts',(109.325950029863,99.3072829887079,13.2744852155296));
#112057=CARTESIAN_POINT('Ctrl Pts',(109.306041145582,99.31875529159,13.2688198854681));
#112058=CARTESIAN_POINT('Ctrl Pts',(109.286106264156,99.3301860582815,13.2631036502036));
#112059=CARTESIAN_POINT('Origin',(-103.475732003344,1.26157769443283,22.));
#112060=CARTESIAN_POINT('',(-106.232105561514,-98.216706483018,12.3873830406168));
#112061=CARTESIAN_POINT('Ctrl Pts',(-103.475732003344,-100.053466414388,
12.));
#112062=CARTESIAN_POINT('Ctrl Pts',(-103.921228462252,-99.7128648441845,
12.));
#112063=CARTESIAN_POINT('Ctrl Pts',(-104.372838734106,-99.3876719826458,
12.0295576861345));
#112064=CARTESIAN_POINT('Ctrl Pts',(-105.290609949323,-98.7731459697166,
12.1551669154984));
#112065=CARTESIAN_POINT('Ctrl Pts',(-105.756736793918,-98.4837310198379,
12.2510732399748));
#112066=CARTESIAN_POINT('Ctrl Pts',(-106.232105561514,-98.216706483018,
12.3873830406168));
#112067=CARTESIAN_POINT('',(-106.232105561514,100.071746249225,12.3873830406168));
#112068=CARTESIAN_POINT('',(-106.232105561514,-499998.738422306,12.3873830406168));
#112069=CARTESIAN_POINT('Origin',(-103.795695432145,100.465315714033,19.7233432131302));
#112070=CARTESIAN_POINT('Origin',(-3.5527136788005E-14,-113.991849010646,
29.1550726790373));
#112071=CARTESIAN_POINT('',(-101.547182100992,-116.311794923359,27.2530077584613));
#112072=CARTESIAN_POINT('',(-103.408498333775,-116.311794923359,27.2530077584613));
#112073=CARTESIAN_POINT('',(-101.570422329261,-116.986253405912,28.9719270604328));
#112074=CARTESIAN_POINT('',(-97.8103587533802,-116.986253405912,28.9719270604328));
#112075=CARTESIAN_POINT('Origin',(-101.614064982872,-114.481978755725,28.9627586330057));
#112076=CARTESIAN_POINT('Origin',(-3.5527136788005E-14,-116.927015207327,
28.0033910749139));
#112077=CARTESIAN_POINT('',(-101.94198103793,-117.378402164776,35.3835025929877));
#112078=CARTESIAN_POINT('',(-103.955981552052,-117.378402164776,35.3835025929877));
#112079=CARTESIAN_POINT('',(-101.576738877614,-116.992919987906,29.0809247125611));
#112080=CARTESIAN_POINT('Origin',(-92.1268146992695,-117.868685673535,38.8538117850222));
#112081=CARTESIAN_POINT('',(-92.1268146992695,-112.378944282215,39.1895787524639));
#112082=CARTESIAN_POINT('Ctrl Pts',(-94.6461310102229,-112.732542655727,
35.4969534274455));
#112083=CARTESIAN_POINT('Ctrl Pts',(-94.7518113976297,-112.785282282354,
35.495572391719));
#112084=CARTESIAN_POINT('Ctrl Pts',(-94.8565011513208,-112.841792661123,
35.4941783607938));
#112085=CARTESIAN_POINT('Ctrl Pts',(-95.0628119248985,-112.962076499513,
35.4913452052111));
#112086=CARTESIAN_POINT('Ctrl Pts',(-95.1644400875875,-113.025829676152,
35.4899062103788));
#112087=CARTESIAN_POINT('Ctrl Pts',(-95.363933597373,-113.160365785257,
35.4869663989347));
#112088=CARTESIAN_POINT('Ctrl Pts',(-95.4618060044375,-113.231133459005,
35.4854657198283));
#112089=CARTESIAN_POINT('Ctrl Pts',(-95.6531232085791,-113.379383390928,
35.4823925532995));
#112090=CARTESIAN_POINT('Ctrl Pts',(-95.7465742487803,-113.456854833881,
35.480820185858));
#112091=CARTESIAN_POINT('Ctrl Pts',(-95.9302001097455,-113.619694150735,
35.4775687042263));
#112092=CARTESIAN_POINT('Ctrl Pts',(-96.0202819616199,-113.705181375631,
35.4758881527187));
#112093=CARTESIAN_POINT('Ctrl Pts',(-96.192931045697,-113.880552475451,
35.4724843076544));
#112094=CARTESIAN_POINT('Ctrl Pts',(-96.275610452169,-113.970317409494,
35.4707625127353));
#112095=CARTESIAN_POINT('Ctrl Pts',(-96.4348235781828,-114.155171422107,
35.4672549189371));
#112096=CARTESIAN_POINT('Ctrl Pts',(-96.5113568377895,-114.250260292198,
35.4654691342985));
#112097=CARTESIAN_POINT('Ctrl Pts',(-96.6578254637729,-114.445167576919,
35.4618477366133));
#112098=CARTESIAN_POINT('Ctrl Pts',(-96.7277576415938,-114.544987684316,
35.4600121209729));
#112099=CARTESIAN_POINT('Ctrl Pts',(-96.8628652885542,-114.752112570266,
35.456248424014));
#112100=CARTESIAN_POINT('Ctrl Pts',(-96.9277952393973,-114.859556279274,
35.45431934066));
#112101=CARTESIAN_POINT('Ctrl Pts',(-97.0479712883066,-115.074627369835,
35.4505149973303));
#112102=CARTESIAN_POINT('Ctrl Pts',(-97.1034495024291,-115.182152103463,
35.4486398936617));
#112103=CARTESIAN_POINT('Ctrl Pts',(-97.2092099196926,-115.404716868793,
35.4448279910956));
#112104=CARTESIAN_POINT('Ctrl Pts',(-97.2591314412173,-115.519873753528,
35.442892381149));
#112105=CARTESIAN_POINT('Ctrl Pts',(-97.3505496311615,-115.751979078567,
35.4390842327114));
#112106=CARTESIAN_POINT('Ctrl Pts',(-97.3920463234998,-115.868926962246,
35.4372117286827));
#112107=CARTESIAN_POINT('Ctrl Pts',(-97.4293365903052,-115.986309745534,
35.435390061861));
#112108=CARTESIAN_POINT('Origin',(-3.5527136788005E-14,-112.280956483848,
37.5874924107492));
#112109=CARTESIAN_POINT('',(-71.5602859229136,-112.154521257246,35.520294728719));
#112110=CARTESIAN_POINT('',(-71.5746429553539,-112.204828358666,36.3428085663528));
#112111=CARTESIAN_POINT('',(-92.1547792203847,-112.154521257246,35.520294728719));
#112112=CARTESIAN_POINT('Origin',(-71.5746429553539,-117.694569749986,36.007041598911));
#112113=CARTESIAN_POINT('Ctrl Pts',(-66.3218116227523,-115.986309745534,
35.435390061861));
#112114=CARTESIAN_POINT('Ctrl Pts',(-66.4970960918967,-115.434547030545,
35.4439528834559));
#112115=CARTESIAN_POINT('Ctrl Pts',(-66.7600574898438,-114.910969327769,
35.4526896111199));
#112116=CARTESIAN_POINT('Ctrl Pts',(-67.4356123482826,-113.971307088212,
35.4696575182486));
#112117=CARTESIAN_POINT('Ctrl Pts',(-67.8480813542934,-113.555419095371,
35.4778852552116));
#112118=CARTESIAN_POINT('Ctrl Pts',(-68.7819330285662,-112.872334309571,
35.493021029629));
#112119=CARTESIAN_POINT('Ctrl Pts',(-69.303162096074,-112.605249871007,
35.4999265775389));
#112120=CARTESIAN_POINT('Ctrl Pts',(-70.4030861820341,-112.246201953646,
35.5117354553364));
#112121=CARTESIAN_POINT('Ctrl Pts',(-70.9815563238515,-112.154297514369,
35.5166365650163));
#112122=CARTESIAN_POINT('Ctrl Pts',(-71.5602859229136,-112.154521257246,
35.520294728719));
#112123=CARTESIAN_POINT('Origin',(-64.416545093182,-115.382132567932,35.5055996720575));
#112124=CARTESIAN_POINT('',(-64.416545093182,-115.434486464548,37.5049143220086));
#112125=CARTESIAN_POINT('Origin',(-64.416545093182,-115.382132567932,35.5055996720575));
#112126=CARTESIAN_POINT('Origin',(-64.416545093182,-115.382132567932,35.5055996720575));
#112127=CARTESIAN_POINT('Origin',(-3.5527136788005E-14,-116.927015207327,
28.0033910749139));
#112128=CARTESIAN_POINT('',(-61.8091671751279,-117.378402164776,35.3835025929877));
#112129=CARTESIAN_POINT('',(-66.1056928551621,-117.378402164776,35.3835025929877));
#112130=CARTESIAN_POINT('',(-62.180725883797,-116.986253405912,28.9719270604328));
#112131=CARTESIAN_POINT('',(-60.3426498792826,-116.986253405912,28.9719270604328));
#112132=CARTESIAN_POINT('',(-61.8028506267745,-117.38506874677,35.4925002451161));
#112133=CARTESIAN_POINT('Origin',(-3.5527136788005E-14,-113.991849010646,
29.1550726790373));
#112134=CARTESIAN_POINT('',(-62.2039661120655,-116.311794923359,27.2530077584613));
#112135=CARTESIAN_POINT('',(-65.9407894596773,-116.311794923359,27.2530077584613));
#112136=CARTESIAN_POINT('Origin',(-62.1370832301632,-114.481978755693,28.962758633018));
#112137=CARTESIAN_POINT('Origin',(-3.5527136788005E-14,-111.272976675217,
21.1071682168009));
#112138=CARTESIAN_POINT('',(-101.356283232224,-107.671588609147,16.7145602497487));
#112139=CARTESIAN_POINT('',(-62.3948649808333,-107.671588609147,16.7145602497487));
#112140=CARTESIAN_POINT('',(-60.5668061641791,-107.671588609147,16.7145602497487));
#112141=CARTESIAN_POINT('',(-62.2036036034,-116.328202300111,27.2730198128455));
#112142=CARTESIAN_POINT('',(-101.35664574089,-107.687995985898,16.734572304133));
#112143=CARTESIAN_POINT('Origin',(-3.5527136788005E-14,-113.991849010646,
29.1550726790373));
#112144=CARTESIAN_POINT('',(62.1807258837969,-116.986253405912,28.9719270604328));
#112145=CARTESIAN_POINT('',(60.3426498792825,-116.986253405912,28.9719270604328));
#112146=CARTESIAN_POINT('',(62.2039661120655,-116.311794923359,27.2530077584613));
#112147=CARTESIAN_POINT('Origin',(62.1370832301624,-114.481978755665,28.9627586330298));
#112148=CARTESIAN_POINT('',(65.9407894596773,-116.311794923359,27.2530077584613));
#112149=CARTESIAN_POINT('Origin',(-3.5527136788005E-14,-116.927015207327,
28.0033910749139));
#112150=CARTESIAN_POINT('',(61.8091671751279,-117.378402164776,35.3835025929877));
#112151=CARTESIAN_POINT('',(66.105692855162,-117.378402164776,35.3835025929877));
#112152=CARTESIAN_POINT('',(61.8028506267745,-117.38506874677,35.4925002451161));
#112153=CARTESIAN_POINT('Origin',(64.4165450931819,-115.382132567932,35.5055996720575));
#112154=CARTESIAN_POINT('',(64.4165450931819,-115.434486464548,37.5049143220086));
#112155=CARTESIAN_POINT('Origin',(64.4165450931819,-115.382132567932,35.5055996720575));
#112156=CARTESIAN_POINT('Origin',(64.4165450931819,-115.382132567932,35.5055996720575));
#112157=CARTESIAN_POINT('Origin',(71.5746429553538,-117.694569749986,36.007041598911));
#112158=CARTESIAN_POINT('',(71.5602859229135,-112.154521257246,35.520294728719));
#112159=CARTESIAN_POINT('',(71.5746429553538,-112.204828358666,36.3428085663528));
#112160=CARTESIAN_POINT('Ctrl Pts',(66.3218116227523,-115.986309745534,
35.435390061861));
#112161=CARTESIAN_POINT('Ctrl Pts',(66.4970960918967,-115.434547030545,
35.4439528834559));
#112162=CARTESIAN_POINT('Ctrl Pts',(66.7600574898437,-114.910969327769,
35.4526896111199));
#112163=CARTESIAN_POINT('Ctrl Pts',(67.4356123482825,-113.971307088212,
35.4696575182486));
#112164=CARTESIAN_POINT('Ctrl Pts',(67.8480813542933,-113.555419095371,
35.4778852552116));
#112165=CARTESIAN_POINT('Ctrl Pts',(68.7819330285662,-112.872334309571,
35.493021029629));
#112166=CARTESIAN_POINT('Ctrl Pts',(69.3031620960739,-112.605249871007,
35.4999265775389));
#112167=CARTESIAN_POINT('Ctrl Pts',(70.4030861820341,-112.246201953646,
35.5117354553364));
#112168=CARTESIAN_POINT('Ctrl Pts',(70.9815563238514,-112.154297514369,
35.5166365650163));
#112169=CARTESIAN_POINT('Ctrl Pts',(71.5602859229135,-112.154521257246,
35.520294728719));
#112170=CARTESIAN_POINT('Origin',(-3.5527136788005E-14,-112.280956483848,
37.5874924107492));
#112171=CARTESIAN_POINT('',(92.1268146992694,-112.378944282215,39.1895787524639));
#112172=CARTESIAN_POINT('',(92.1547792203846,-112.154521257246,35.520294728719));
#112173=CARTESIAN_POINT('Origin',(92.1268146992694,-117.868685673535,38.8538117850222));
#112174=CARTESIAN_POINT('Ctrl Pts',(94.6461310102228,-112.732542655727,
35.4969534274455));
#112175=CARTESIAN_POINT('Ctrl Pts',(94.7518113976296,-112.785282282354,
35.495572391719));
#112176=CARTESIAN_POINT('Ctrl Pts',(94.8565011513207,-112.841792661123,
35.4941783607938));
#112177=CARTESIAN_POINT('Ctrl Pts',(95.0628119248984,-112.962076499513,
35.4913452052111));
#112178=CARTESIAN_POINT('Ctrl Pts',(95.1644400875874,-113.025829676152,
35.4899062103788));
#112179=CARTESIAN_POINT('Ctrl Pts',(95.3639335973729,-113.160365785257,
35.4869663989347));
#112180=CARTESIAN_POINT('Ctrl Pts',(95.4618060044374,-113.231133459005,
35.4854657198283));
#112181=CARTESIAN_POINT('Ctrl Pts',(95.653123208579,-113.379383390928,35.4823925532995));
#112182=CARTESIAN_POINT('Ctrl Pts',(95.7465742487802,-113.456854833881,
35.480820185858));
#112183=CARTESIAN_POINT('Ctrl Pts',(95.9302001097454,-113.619694150735,
35.4775687042263));
#112184=CARTESIAN_POINT('Ctrl Pts',(96.0202819616199,-113.705181375631,
35.4758881527187));
#112185=CARTESIAN_POINT('Ctrl Pts',(96.1929310456969,-113.880552475451,
35.4724843076544));
#112186=CARTESIAN_POINT('Ctrl Pts',(96.2756104521689,-113.970317409494,
35.4707625127353));
#112187=CARTESIAN_POINT('Ctrl Pts',(96.4348235781827,-114.155171422107,
35.4672549189371));
#112188=CARTESIAN_POINT('Ctrl Pts',(96.5113568377894,-114.250260292198,
35.4654691342985));
#112189=CARTESIAN_POINT('Ctrl Pts',(96.6578254637729,-114.445167576919,
35.4618477366133));
#112190=CARTESIAN_POINT('Ctrl Pts',(96.7277576415937,-114.544987684316,
35.4600121209729));
#112191=CARTESIAN_POINT('Ctrl Pts',(96.8628652885541,-114.752112570266,
35.456248424014));
#112192=CARTESIAN_POINT('Ctrl Pts',(96.9277952393972,-114.859556279274,
35.45431934066));
#112193=CARTESIAN_POINT('Ctrl Pts',(97.0479712883065,-115.074627369835,
35.4505149973303));
#112194=CARTESIAN_POINT('Ctrl Pts',(97.103449502429,-115.182152103463,35.4486398936617));
#112195=CARTESIAN_POINT('Ctrl Pts',(97.2092099196926,-115.404716868793,
35.4448279910956));
#112196=CARTESIAN_POINT('Ctrl Pts',(97.2591314412172,-115.519873753528,
35.442892381149));
#112197=CARTESIAN_POINT('Ctrl Pts',(97.3505496311614,-115.751979078567,
35.4390842327114));
#112198=CARTESIAN_POINT('Ctrl Pts',(97.3920463234997,-115.868926962246,
35.4372117286827));
#112199=CARTESIAN_POINT('Ctrl Pts',(97.4293365903052,-115.986309745534,
35.435390061861));
#112200=CARTESIAN_POINT('Origin',(-3.5527136788005E-14,-116.927015207327,
28.0033910749139));
#112201=CARTESIAN_POINT('',(101.570422329261,-116.986253405912,28.9719270604328));
#112202=CARTESIAN_POINT('',(97.8103587533801,-116.986253405912,28.9719270604328));
#112203=CARTESIAN_POINT('',(101.94198103793,-117.378402164776,35.3835025929877));
#112204=CARTESIAN_POINT('',(101.576738877614,-116.992919987906,29.0809247125611));
#112205=CARTESIAN_POINT('',(103.955981552052,-117.378402164776,35.3835025929877));
#112206=CARTESIAN_POINT('Origin',(-3.5527136788005E-14,-113.991849010646,
29.1550726790373));
#112207=CARTESIAN_POINT('',(101.547182100992,-116.311794923359,27.2530077584613));
#112208=CARTESIAN_POINT('',(103.408498333775,-116.311794923359,27.2530077584613));
#112209=CARTESIAN_POINT('Origin',(101.614064982873,-114.481978755689,28.9627586330226));
#112210=CARTESIAN_POINT('Origin',(-3.5527136788005E-14,-111.272976675217,
21.1071682168009));
#112211=CARTESIAN_POINT('',(101.356283232224,-107.671588609147,16.7145602497487));
#112212=CARTESIAN_POINT('',(62.3948649808332,-107.671588609147,16.7145602497487));
#112213=CARTESIAN_POINT('',(60.566806164179,-107.671588609147,16.7145602497487));
#112214=CARTESIAN_POINT('',(101.35664574089,-107.687995985898,16.734572304133));
#112215=CARTESIAN_POINT('',(62.2036036033999,-116.328202300111,27.2730198128455));
#112216=CARTESIAN_POINT('Ctrl Pts',(-550.409148649606,-58.4637974010557,
12.));
#112217=CARTESIAN_POINT('Ctrl Pts',(-413.407845348777,-74.1654237182869,
12.));
#112218=CARTESIAN_POINT('Ctrl Pts',(-276.40654204795,-89.8670500355181,
12.));
#112219=CARTESIAN_POINT('Ctrl Pts',(-256.759855628297,-92.6287776357152,
12.));
#112220=CARTESIAN_POINT('Ctrl Pts',(-245.259736351069,-92.9342529846943,
15.1857288208552));
#112221=CARTESIAN_POINT('Ctrl Pts',(-343.787746810556,-65.5146409663721,
12.));
#112222=CARTESIAN_POINT('Ctrl Pts',(-252.453543428773,-77.6908056930547,
12.));
#112223=CARTESIAN_POINT('Ctrl Pts',(-161.119340046991,-89.8669704197374,
12.));
#112224=CARTESIAN_POINT('Ctrl Pts',(-148.02154892376,-91.9638220157505,
12.));
#112225=CARTESIAN_POINT('Ctrl Pts',(-140.354802635449,-92.3171530389453,
14.3311307684535));
#112226=CARTESIAN_POINT('Ctrl Pts',(-137.166344971506,-72.5654845316885,
12.));
#112227=CARTESIAN_POINT('Ctrl Pts',(-91.4992415087689,-81.2161876678226,
12.));
#112228=CARTESIAN_POINT('Ctrl Pts',(-45.8321380460329,-89.8668908039568,
12.));
#112229=CARTESIAN_POINT('Ctrl Pts',(-39.2832422192234,-91.2988663957858,
12.));
#112230=CARTESIAN_POINT('Ctrl Pts',(-35.4498689198298,-91.7000530931963,
13.4765327160518));
#112231=CARTESIAN_POINT('Ctrl Pts',(69.4550568675447,-79.6163280970048,
12.));
#112232=CARTESIAN_POINT('Ctrl Pts',(69.4550604112352,-84.7415696425905,
12.));
#112233=CARTESIAN_POINT('Ctrl Pts',(69.4550639549257,-89.8668111881761,
12.));
#112234=CARTESIAN_POINT('Ctrl Pts',(69.4550644853131,-90.6339107758211,
12.));
#112235=CARTESIAN_POINT('Ctrl Pts',(69.4550647957896,-91.0829531474473,
12.6219346636501));
#112236=CARTESIAN_POINT('Ctrl Pts',(72.3220029126573,-79.7141610799116,
12.));
#112237=CARTESIAN_POINT('Ctrl Pts',(71.6883590687134,-84.7904855816951,
12.));
#112238=CARTESIAN_POINT('Ctrl Pts',(71.0547152247695,-89.8668100834786,
12.));
#112239=CARTESIAN_POINT('Ctrl Pts',(70.9601119754473,-90.6247071214953,
12.));
#112240=CARTESIAN_POINT('Ctrl Pts',(70.9106583700848,-91.0743906644075,
12.6100768092135));
#112241=CARTESIAN_POINT('Ctrl Pts',(74.9466908295173,-80.1773009959301,
12.));
#112242=CARTESIAN_POINT('Ctrl Pts',(73.7773972356262,-85.1616950077308,
12.));
#112243=CARTESIAN_POINT('Ctrl Pts',(72.6081036417351,-90.1460890195315,
12.));
#112244=CARTESIAN_POINT('Ctrl Pts',(72.4334956533968,-90.8903973917255,
12.));
#112245=CARTESIAN_POINT('Ctrl Pts',(72.3228520835636,-91.3289430264584,
12.6109599576383));
#112246=CARTESIAN_POINT('Ctrl Pts',(77.6777122570446,-81.0708926101226,
12.));
#112247=CARTESIAN_POINT('Ctrl Pts',(75.8928397441924,-85.8864508317036,
12.));
#112248=CARTESIAN_POINT('Ctrl Pts',(74.1079672313402,-90.7020090532846,
12.));
#112249=CARTESIAN_POINT('Ctrl Pts',(73.8406809618631,-91.4231432425491,
12.));
#112250=CARTESIAN_POINT('Ctrl Pts',(73.6846703200818,-91.8440575225745,
12.6244744328624));
#112251=CARTESIAN_POINT('Ctrl Pts',(112.720501185088,-92.5369111511669,
12.));
#112252=CARTESIAN_POINT('Ctrl Pts',(103.036898216196,-95.186072250948,12.));
#112253=CARTESIAN_POINT('Ctrl Pts',(93.3532952473042,-97.8352333507296,
12.));
#112254=CARTESIAN_POINT('Ctrl Pts',(91.9479834675569,-98.2783812993122,
12.));
#112255=CARTESIAN_POINT('Ctrl Pts',(91.1586851848703,-98.4536902333349,
12.797883875197));
#112256=CARTESIAN_POINT('Ctrl Pts',(147.763290113131,-104.002929692211,
12.));
#112257=CARTESIAN_POINT('Ctrl Pts',(130.180956688199,-104.485693670192,
12.));
#112258=CARTESIAN_POINT('Ctrl Pts',(112.598623263268,-104.968457648175,
12.));
#112259=CARTESIAN_POINT('Ctrl Pts',(110.055285973251,-105.133619356075,
12.));
#112260=CARTESIAN_POINT('Ctrl Pts',(108.632700049659,-105.063322944095,
12.9712933175316));
#112261=CARTESIAN_POINT('Ctrl Pts',(182.806079041174,-115.468948233256,
12.));
#112262=CARTESIAN_POINT('Ctrl Pts',(157.325015160203,-113.785315089437,
12.));
#112263=CARTESIAN_POINT('Ctrl Pts',(131.843951279232,-112.10168194562,12.));
#112264=CARTESIAN_POINT('Ctrl Pts',(128.162588478945,-111.988857412838,
12.));
#112265=CARTESIAN_POINT('Ctrl Pts',(126.106714914447,-111.672955654856,
13.1447027598662));
#112266=CARTESIAN_POINT('',(73.6846703194094,-91.8440575222351,12.624474433027));
#112267=CARTESIAN_POINT('Ctrl Pts',(73.6846703200646,-91.8440575226206,
12.6244744329309));
#112268=CARTESIAN_POINT('Ctrl Pts',(73.6936687437495,-91.8197799157636,
12.5884558289192));
#112269=CARTESIAN_POINT('Ctrl Pts',(73.7033203102228,-91.7937401398427,
12.5532000334105));
#112270=CARTESIAN_POINT('Ctrl Pts',(73.7136017600397,-91.766000948478,12.518981589363));
#112271=CARTESIAN_POINT('Ctrl Pts',(73.723779565695,-91.738541387446,12.4851080910196));
#112272=CARTESIAN_POINT('Ctrl Pts',(73.7345746044653,-91.7094165410897,
12.4522519062988));
#112273=CARTESIAN_POINT('Ctrl Pts',(73.7459467360609,-91.6787347072849,
12.4206723584493));
#112274=CARTESIAN_POINT('Ctrl Pts',(73.7572300502018,-91.6482925015885,
12.3893394499423));
#112275=CARTESIAN_POINT('Ctrl Pts',(73.7690813975633,-91.6163177511161,
12.3592640597812));
#112276=CARTESIAN_POINT('Ctrl Pts',(73.781444881962,-91.5829612628992,12.3306812411785));
#112277=CARTESIAN_POINT('Ctrl Pts',(73.7937298145782,-91.5498167061672,
12.3022800244025));
#112278=CARTESIAN_POINT('Ctrl Pts',(73.8065202530469,-91.515308302524,12.2753531379007));
#112279=CARTESIAN_POINT('Ctrl Pts',(73.8197464918362,-91.4796241164077,
12.2501025566376));
#112280=CARTESIAN_POINT('Ctrl Pts',(73.8329426399428,-91.4440211144844,
12.224909422336));
#112281=CARTESIAN_POINT('Ctrl Pts',(73.8465724135518,-91.4072481977137,
12.201385532291));
#112282=CARTESIAN_POINT('Ctrl Pts',(73.8605542576371,-91.3695254002853,
12.1796936920054));
#112283=CARTESIAN_POINT('Ctrl Pts',(73.8745327680572,-91.3318115970338,
12.1580070236653));
#112284=CARTESIAN_POINT('Ctrl Pts',(73.8888629434502,-91.2931490071661,
12.1381519352291));
#112285=CARTESIAN_POINT('Ctrl Pts',(73.9034542005159,-91.2537820230147,
12.1202460327659));
#112286=CARTESIAN_POINT('Ctrl Pts',(73.9180717525249,-91.2143440955158,
12.1023078620279));
#112287=CARTESIAN_POINT('Ctrl Pts',(73.9329510624216,-91.1741999493156,
12.086326130032));
#112288=CARTESIAN_POINT('Ctrl Pts',(73.9479957317962,-91.1336096658215,
12.072369084605));
#112289=CARTESIAN_POINT('Ctrl Pts',(73.9631528145572,-91.0927160927627,
12.0583077524901));
#112290=CARTESIAN_POINT('Ctrl Pts',(73.9784774585147,-91.0513704422073,
12.0463015326028));
#112291=CARTESIAN_POINT('Ctrl Pts',(73.9938698134459,-91.0098421085,12.0363673311426));
#112292=CARTESIAN_POINT('Ctrl Pts',(74.0093438138941,-90.9680934964605,
12.0263804357953));
#112293=CARTESIAN_POINT('Ctrl Pts',(74.0248859737307,-90.9261609914534,
12.0184874173198));
#112294=CARTESIAN_POINT('Ctrl Pts',(74.0403977459931,-90.8843104716478,
12.0126531818326));
#112295=CARTESIAN_POINT('Ctrl Pts',(74.0560897685927,-90.8419736392418,
12.0067511511962));
#112296=CARTESIAN_POINT('Ctrl Pts',(74.0717504400229,-90.7997213918022,
12.0029556932281));
#112297=CARTESIAN_POINT('Ctrl Pts',(74.0872847104845,-90.757810172206,12.0011809754149));
#112298=CARTESIAN_POINT('Ctrl Pts',(74.0942064592233,-90.7391354019875,
12.0003901979648));
#112299=CARTESIAN_POINT('Ctrl Pts',(74.1011032271895,-90.7205280295041,
12.));
#112300=CARTESIAN_POINT('Ctrl Pts',(74.1079672313401,-90.7020090532845,
12.));
#112301=CARTESIAN_POINT('',(69.4550647958306,-91.0829531474473,12.6219346636503));
#112302=CARTESIAN_POINT('Origin',(51.4132712859486,-206.894920587345,18.2118483059576));
#112303=CARTESIAN_POINT('Ctrl Pts',(69.4550647957896,-91.0829531474474,
12.6219346636503));
#112304=CARTESIAN_POINT('Ctrl Pts',(69.4550647778334,-91.0569831566631,
12.5859655914557));
#112305=CARTESIAN_POINT('Ctrl Pts',(69.4550647585791,-91.029135602817,12.5507643307504));
#112306=CARTESIAN_POINT('Ctrl Pts',(69.4550647380735,-90.9994782786087,
12.5166052358028));
#112307=CARTESIAN_POINT('Ctrl Pts',(69.455064717774,-90.9701191861473,12.4827896420589));
#112308=CARTESIAN_POINT('Ctrl Pts',(69.4550646962484,-90.9389865840856,
12.4499961307242));
#112309=CARTESIAN_POINT('Ctrl Pts',(69.4550646735769,-90.9061967951501,
12.4184836755671));
#112310=CARTESIAN_POINT('Ctrl Pts',(69.4550646510819,-90.87366227889,12.3872165488797));
#112311=CARTESIAN_POINT('Ctrl Pts',(69.455064627459,-90.8394965127435,12.3572113537324));
#112312=CARTESIAN_POINT('Ctrl Pts',(69.45506460282,-90.8038610802468,12.3287026424644));
#112313=CARTESIAN_POINT('Ctrl Pts',(69.4550645783366,-90.7684507745605,
12.3003740349524));
#112314=CARTESIAN_POINT('Ctrl Pts',(69.4550645528502,-90.731589730334,12.2735237261274));
#112315=CARTESIAN_POINT('Ctrl Pts',(69.4550645264998,-90.6934791663413,
12.2483530634097));
#112316=CARTESIAN_POINT('Ctrl Pts',(69.4550645002088,-90.6554545072782,
12.2232391378215));
#112317=CARTESIAN_POINT('Ctrl Pts',(69.4550644730582,-90.6161865160061,
12.19979785028));
#112318=CARTESIAN_POINT('Ctrl Pts',(69.4550644452105,-90.5759103764454,
12.1781912614922));
#112319=CARTESIAN_POINT('Ctrl Pts',(69.4550644173689,-90.5356429912477,
12.156589369081));
#112320=CARTESIAN_POINT('Ctrl Pts',(69.4550643888309,-90.4943685813706,
12.1368217788554));
#112321=CARTESIAN_POINT('Ctrl Pts',(69.4550643597772,-90.4523481557358,
12.1190052644485));
#112322=CARTESIAN_POINT('Ctrl Pts',(69.4550643306705,-90.410251118474,12.1011562669781));
#112323=CARTESIAN_POINT('Ctrl Pts',(69.4550643010466,-90.3674061078554,
12.0852656843033));
#112324=CARTESIAN_POINT('Ctrl Pts',(69.4550642710975,-90.3240906974949,
12.0714008783577));
#112325=CARTESIAN_POINT('Ctrl Pts',(69.4550642409247,-90.2804517013076,
12.0574324960023));
#112326=CARTESIAN_POINT('Ctrl Pts',(69.4550642104223,-90.2363360527452,
12.0455203227637));
#112327=CARTESIAN_POINT('Ctrl Pts',(69.455064179789,-90.1920310643187,12.0356803517805));
#112328=CARTESIAN_POINT('Ctrl Pts',(69.4550641489927,-90.1474903640204,
12.0257880300788));
#112329=CARTESIAN_POINT('Ctrl Pts',(69.4550641180646,-90.1027590849761,
12.0179898342526));
#112330=CARTESIAN_POINT('Ctrl Pts',(69.4550640872007,-90.0581206126634,
12.0122497843716));
#112331=CARTESIAN_POINT('Ctrl Pts',(69.4550640559802,-90.0129663799756,
12.0064434129943));
#112332=CARTESIAN_POINT('Ctrl Pts',(69.4550640248259,-89.9679078376748,
12.0027426839194));
#112333=CARTESIAN_POINT('Ctrl Pts',(69.4550639939265,-89.9232180750673,
12.0010609541708));
#112334=CARTESIAN_POINT('Ctrl Pts',(69.4550639808766,-89.9043439562998,
12.0003506982832));
#112335=CARTESIAN_POINT('Ctrl Pts',(69.4550639678719,-89.8855353074858,
12.));
#112336=CARTESIAN_POINT('Ctrl Pts',(69.4550639549257,-89.8668111881762,
12.));
#112337=CARTESIAN_POINT('Origin',(112.088861448417,-499998.738422306,14.066780766702));
#112338=CARTESIAN_POINT('',(129.255081901669,73.7528518067642,12.262538293561));
#112339=CARTESIAN_POINT('',(125.992805398178,83.0299628595022,12.6054173706856));
#112340=CARTESIAN_POINT('Ctrl Pts',(129.255081901669,73.7528518067643,12.262538293561));
#112341=CARTESIAN_POINT('Ctrl Pts',(129.255081901957,73.9714404516207,12.2625382935307));
#112342=CARTESIAN_POINT('Ctrl Pts',(129.251206654156,74.1898329695953,12.2629455985074));
#112343=CARTESIAN_POINT('Ctrl Pts',(129.236002369627,74.6115520601317,12.2645436342383));
#112344=CARTESIAN_POINT('Ctrl Pts',(129.225191275467,74.814905818306,12.2656799269035));
#112345=CARTESIAN_POINT('Ctrl Pts',(129.194185365199,75.2517935741659,12.2689387792581));
#112346=CARTESIAN_POINT('Ctrl Pts',(129.172806815078,75.485418625073,12.2711857543241));
#112347=CARTESIAN_POINT('Ctrl Pts',(129.125443818744,75.9046366295836,12.2761638051076));
#112348=CARTESIAN_POINT('Ctrl Pts',(129.101220642734,76.090545478196,12.2787097635184));
#112349=CARTESIAN_POINT('Ctrl Pts',(128.950518546507,77.1070226967902,12.2945491920952));
#112350=CARTESIAN_POINT('Ctrl Pts',(128.762926867786,77.9228192716236,12.3142658720294));
#112351=CARTESIAN_POINT('Ctrl Pts',(128.367941588133,79.1187110680145,12.3557804977885));
#112352=CARTESIAN_POINT('Ctrl Pts',(128.216214365583,79.5148088657898,12.3717276714836));
#112353=CARTESIAN_POINT('Ctrl Pts',(127.875481221672,80.2842486838208,12.4075401680041));
#112354=CARTESIAN_POINT('Ctrl Pts',(127.686894927062,80.6573286732985,12.4273613862807));
#112355=CARTESIAN_POINT('Ctrl Pts',(127.195794810521,81.5108330504907,12.4789780884686));
#112356=CARTESIAN_POINT('Ctrl Pts',(126.877163035682,81.9809602566581,12.5124676374944));
#112357=CARTESIAN_POINT('Ctrl Pts',(126.352282338648,82.6327548901413,12.5676348217619));
#112358=CARTESIAN_POINT('Ctrl Pts',(126.177051848214,82.8342388610344,12.5860522884542));
#112359=CARTESIAN_POINT('Ctrl Pts',(125.992805398178,83.0299628595023,12.6054173706856));
#112360=CARTESIAN_POINT('',(129.255081901669,-71.8645200551892,12.262538293561));
#112361=CARTESIAN_POINT('',(129.255081901669,-499998.738422306,12.262538293561));
#112362=CARTESIAN_POINT('',(125.807221986452,-80.4026299121424,12.6249229732531));
#112363=CARTESIAN_POINT('Ctrl Pts',(125.807221986452,-80.4026299121424,
12.6249229732531));
#112364=CARTESIAN_POINT('Ctrl Pts',(126.301056252492,-79.9063534244261,
12.5730189003729));
#112365=CARTESIAN_POINT('Ctrl Pts',(126.744307240209,-79.3739565960835,
12.5264313442782));
#112366=CARTESIAN_POINT('Ctrl Pts',(127.189674292097,-78.7309481807696,
12.479621380877));
#112367=CARTESIAN_POINT('Ctrl Pts',(127.240765092666,-78.655308310603,12.4742515213541));
#112368=CARTESIAN_POINT('Ctrl Pts',(127.506225185551,-78.252227232049,12.4463505412978));
#112369=CARTESIAN_POINT('Ctrl Pts',(127.70543863452,-77.9139635891774,12.4254123640893));
#112370=CARTESIAN_POINT('Ctrl Pts',(128.071042378049,-77.2139980539432,
12.3869858622154));
#112371=CARTESIAN_POINT('Ctrl Pts',(128.23724248121,-76.8519919802736,12.3695175274716));
#112372=CARTESIAN_POINT('Ctrl Pts',(128.675697088027,-75.7553920741997,
12.3234340913234));
#112373=CARTESIAN_POINT('Ctrl Pts',(128.892726300892,-75.0023704183585,
12.3006234018749));
#112374=CARTESIAN_POINT('Ctrl Pts',(129.076833529852,-74.0208502978996,
12.2812729523682));
#112375=CARTESIAN_POINT('Ctrl Pts',(129.110602699079,-73.8113983647979,
12.2777236698765));
#112376=CARTESIAN_POINT('Ctrl Pts',(129.163758686266,-73.4187946552962,
12.2721367616516));
#112377=CARTESIAN_POINT('Ctrl Pts',(129.184474291203,-73.2359216585519,
12.2699594727397));
#112378=CARTESIAN_POINT('Ctrl Pts',(129.217212896572,-72.8778146382949,
12.2665185065071));
#112379=CARTESIAN_POINT('Ctrl Pts',(129.229588368487,-72.70264551208,12.265217783958));
#112380=CARTESIAN_POINT('Ctrl Pts',(129.247316372937,-72.3509766735797,
12.2633544852674));
#112381=CARTESIAN_POINT('Ctrl Pts',(129.252632293277,-72.174473956938,12.2627957579282));
#112382=CARTESIAN_POINT('Ctrl Pts',(129.254858416878,-71.9533585818404,
12.2625617827521));
#112383=CARTESIAN_POINT('Ctrl Pts',(129.255081901717,-71.9089460345447,
12.262538293556));
#112384=CARTESIAN_POINT('Ctrl Pts',(129.255081901669,-71.8645200551892,
12.262538293561));
#112385=CARTESIAN_POINT('Ctrl Pts',(114.988593550406,-91.1349023270536,
13.7620066416471));
#112386=CARTESIAN_POINT('Ctrl Pts',(118.617047775942,-87.580150248464,13.3806407350756));
#112387=CARTESIAN_POINT('Ctrl Pts',(122.224044752088,-84.0035274895822,
13.0015300762922));
#112388=CARTESIAN_POINT('Ctrl Pts',(125.807221986452,-80.4026299121425,
12.624922973253));
#112389=CARTESIAN_POINT('Ctrl Pts',(125.992805398178,83.0299628595022,12.6054173706856));
#112390=CARTESIAN_POINT('Ctrl Pts',(122.360017406891,86.8890537190422,12.9872387743922));
#112391=CARTESIAN_POINT('Ctrl Pts',(118.690969000446,90.7129888187684,13.3728713013043));
#112392=CARTESIAN_POINT('Ctrl Pts',(114.988593550434,94.5046079340522,13.7620066416442));
#112393=CARTESIAN_POINT('Origin',(-105.284343587572,95.1615776944329,37.8223845012247));
#112394=CARTESIAN_POINT('Ctrl Pts',(-103.152358195308,111.522358112648,
17.009820427284));
#112395=CARTESIAN_POINT('Ctrl Pts',(-103.18957214085,111.896058650468,17.9390703285597));
#112396=CARTESIAN_POINT('Ctrl Pts',(-103.226777368943,112.269872505952,
18.8682749795876));
#112397=CARTESIAN_POINT('Ctrl Pts',(-103.263974488969,112.643791759365,
19.7974375448782));
#112398=CARTESIAN_POINT('Ctrl Pts',(-102.155590917988,111.669414816724,
16.0908625889081));
#112399=CARTESIAN_POINT('Ctrl Pts',(-103.0869956563,111.705244211245,16.0981529110447));
#112400=CARTESIAN_POINT('Ctrl Pts',(-103.152357807358,111.522363156533,
17.0098184143383));
#112401=CARTESIAN_POINT('Ctrl Pts',(-102.160640294247,111.48035026091,16.0523930156727));
#112402=CARTESIAN_POINT('Ctrl Pts',(-103.085893375964,111.532803388166,
16.0606727282179));
#112403=CARTESIAN_POINT('Ctrl Pts',(-103.156311268982,111.410571301259,
16.9784880128147));
#112404=CARTESIAN_POINT('Ctrl Pts',(-102.168986656074,111.289607945163,
16.0324160176898));
#112405=CARTESIAN_POINT('Ctrl Pts',(-103.089916413286,111.359821213991,
16.0387618224499));
#112406=CARTESIAN_POINT('Ctrl Pts',(-103.16315010813,111.298404456953,16.959197189195));
#112407=CARTESIAN_POINT('Ctrl Pts',(-102.181463787328,111.097431573916,
16.0307389199054));
#112408=CARTESIAN_POINT('Ctrl Pts',(-103.100343730471,111.186912786557,
16.0315198106179));
#112409=CARTESIAN_POINT('Ctrl Pts',(-103.173588397803,111.186014470507,
16.9518362012428));
#112410=CARTESIAN_POINT('',(-103.173588397803,111.186014470506,16.9518362012407));
#112411=CARTESIAN_POINT('Origin',(-102.181463787328,111.088705038417,17.0307008429693));
#112412=CARTESIAN_POINT('Ctrl Pts',(-103.15235796272,111.522358763417,17.009817183145));
#112413=CARTESIAN_POINT('Ctrl Pts',(-103.155017626403,111.447153005275,
16.9887404896271));
#112414=CARTESIAN_POINT('Ctrl Pts',(-103.159002927967,111.371124223993,
16.9729214093858));
#112415=CARTESIAN_POINT('Ctrl Pts',(-103.164619937755,111.294243787114,
16.9626231638174));
#112416=CARTESIAN_POINT('Ctrl Pts',(-103.167242163788,111.258353181511,
16.9578155653554));
#112417=CARTESIAN_POINT('Ctrl Pts',(-103.170220473298,111.222277210588,
16.9542112308063));
#112418=CARTESIAN_POINT('Ctrl Pts',(-103.173588397803,111.186014470507,
16.9518362012406));
#112419=CARTESIAN_POINT('Ctrl Pts',(-105.29511447391,106.815259954561,16.6752398011834));
#112420=CARTESIAN_POINT('Ctrl Pts',(-105.143693530129,106.649660893632,
15.991923813215));
#112421=CARTESIAN_POINT('Ctrl Pts',(-104.667759225391,106.110461036242,
15.9872182873468));
#112422=CARTESIAN_POINT('Ctrl Pts',(-104.986798794352,107.093617175303,
16.6918824108872));
#112423=CARTESIAN_POINT('Ctrl Pts',(-104.826233668173,106.945102715519,
15.9945020949373));
#112424=CARTESIAN_POINT('Ctrl Pts',(-104.30739466967,106.428518975269,15.9899939369305));
#112425=CARTESIAN_POINT('Ctrl Pts',(-104.712688580136,107.398618270152,
16.7104748996059));
#112426=CARTESIAN_POINT('Ctrl Pts',(-104.548164522948,107.267178975242,
15.9973128118691));
#112427=CARTESIAN_POINT('Ctrl Pts',(-103.986848659577,106.776859397935,
15.9930338577453));
#112428=CARTESIAN_POINT('Ctrl Pts',(-104.226125730128,108.056437487563,
16.7511622801257));
#112429=CARTESIAN_POINT('Ctrl Pts',(-104.060570430861,107.95770264993,16.0033389206896));
#112430=CARTESIAN_POINT('Ctrl Pts',(-103.41755314793,107.527867509308,15.999587806243));
#112431=CARTESIAN_POINT('Ctrl Pts',(-104.013708831288,108.409321055727,
16.7732616813922));
#112432=CARTESIAN_POINT('Ctrl Pts',(-103.85137272152,108.327875893034,16.0065693736351));
#112433=CARTESIAN_POINT('Ctrl Pts',(-103.168841503192,107.930612920445,
16.0031025121993));
#112434=CARTESIAN_POINT('Ctrl Pts',(-103.470025788516,109.540651638427,
16.8448845382456));
#112435=CARTESIAN_POINT('Ctrl Pts',(-103.323422285189,109.516087477716,
16.0169387390548));
#112436=CARTESIAN_POINT('Ctrl Pts',(-102.531648973553,109.221432902509,
16.0143673275245));
#112437=CARTESIAN_POINT('Ctrl Pts',(-103.251749624871,110.344445644939,
16.8967176154467));
#112438=CARTESIAN_POINT('Ctrl Pts',(-103.138141431695,110.350757870988,
16.0242227972104));
#112439=CARTESIAN_POINT('Ctrl Pts',(-102.274893649494,110.13807612784,16.0223667517632));
#112440=CARTESIAN_POINT('Ctrl Pts',(-103.173588397803,111.186014470507,
16.9518362012428));
#112441=CARTESIAN_POINT('Ctrl Pts',(-103.100343730471,111.186912786557,
16.0315198106179));
#112442=CARTESIAN_POINT('Ctrl Pts',(-102.181463787328,111.097431573916,
16.0307389199054));
#112443=CARTESIAN_POINT('',(-104.667759225391,106.110461036242,15.9872182873468));
#112444=CARTESIAN_POINT('Ctrl Pts',(-104.667759225391,106.110461036242,
15.9872182873468));
#112445=CARTESIAN_POINT('Ctrl Pts',(-104.359243148813,106.38275748137,15.9895945824233));
#112446=CARTESIAN_POINT('Ctrl Pts',(-104.079952080784,106.677207933506,
15.9921642125901));
#112447=CARTESIAN_POINT('Ctrl Pts',(-103.827367009687,106.991902854476,
15.9949105135598));
#112448=CARTESIAN_POINT('Ctrl Pts',(-103.78489369789,107.044820215907,15.9953723163768));
#112449=CARTESIAN_POINT('Ctrl Pts',(-103.743175617983,107.098310080677,
15.9958391153548));
#112450=CARTESIAN_POINT('Ctrl Pts',(-103.702200903893,107.152363453728,
15.9963108319951));
#112451=CARTESIAN_POINT('Ctrl Pts',(-103.417553148217,107.527867509513,
15.9995878062448));
#112452=CARTESIAN_POINT('Ctrl Pts',(-103.168841503581,107.930612920758,
16.003102512202));
#112453=CARTESIAN_POINT('Ctrl Pts',(-102.956443993532,108.360886247908,
16.006857450642));
#112454=CARTESIAN_POINT('Ctrl Pts',(-102.863254984567,108.549667862777,
16.0085049228363));
#112455=CARTESIAN_POINT('Ctrl Pts',(-102.778327069884,108.741199594616,
16.0101763901953));
#112456=CARTESIAN_POINT('Ctrl Pts',(-102.701469486363,108.93526308959,16.0118700343702));
#112457=CARTESIAN_POINT('Ctrl Pts',(-102.624806585244,109.128835016319,
16.0135593884971));
#112458=CARTESIAN_POINT('Ctrl Pts',(-102.556172613662,109.324925585674,
16.0152708206877));
#112459=CARTESIAN_POINT('Ctrl Pts',(-102.495351540775,109.523362330295,
16.0170026318989));
#112460=CARTESIAN_POINT('Ctrl Pts',(-102.478171987949,109.579412879472,
16.0174918002212));
#112461=CARTESIAN_POINT('Ctrl Pts',(-102.461615645075,109.635650903254,
16.0179825953169));
#112462=CARTESIAN_POINT('Ctrl Pts',(-102.445677358086,109.692073211851,
16.0184749843183));
#112463=CARTESIAN_POINT('Ctrl Pts',(-102.404635548812,109.837363206301,
16.0197429082488));
#112464=CARTESIAN_POINT('Ctrl Pts',(-102.367630681986,109.984138999532,
16.0210237093201));
#112465=CARTESIAN_POINT('Ctrl Pts',(-102.334777975032,110.132154371869,
16.0223153281031));
#112466=CARTESIAN_POINT('Ctrl Pts',(-102.30203445209,110.279677823948,16.0236026542682));
#112467=CARTESIAN_POINT('Ctrl Pts',(-102.273415592458,110.428432581158,
16.0249007340699));
#112468=CARTESIAN_POINT('Ctrl Pts',(-102.24899118751,110.578148190797,16.0262072430657));
#112469=CARTESIAN_POINT('Ctrl Pts',(-102.224566782562,110.727863800436,
16.0275137520614));
#112470=CARTESIAN_POINT('Ctrl Pts',(-102.204336884857,110.87854021243,16.0288286841196));
#112471=CARTESIAN_POINT('Ctrl Pts',(-102.188326065937,111.029880965698,
16.0301494146973));
#112472=CARTESIAN_POINT('Ctrl Pts',(-102.185945447711,111.052383534576,
16.0303457916159));
#112473=CARTESIAN_POINT('Ctrl Pts',(-102.18365802333,111.074900744806,16.0305422963385));
#112474=CARTESIAN_POINT('Ctrl Pts',(-102.181463787328,111.097431573916,
16.0307389199054));
#112475=CARTESIAN_POINT('',(-105.29511447391,106.815259954562,16.6752398011834));
#112476=CARTESIAN_POINT('Origin',(-104.667759225391,106.101734500744,16.9871802104136));
#112477=CARTESIAN_POINT('Ctrl Pts',(-103.173588397803,111.186014470506,
16.9518362012407));
#112478=CARTESIAN_POINT('Ctrl Pts',(-103.186636634766,111.045522952294,
16.9426347033188));
#112479=CARTESIAN_POINT('Ctrl Pts',(-103.203640465872,110.905583886427,
16.9334920265884));
#112480=CARTESIAN_POINT('Ctrl Pts',(-103.245497938488,110.628562563763,
16.9154396015682));
#112481=CARTESIAN_POINT('Ctrl Pts',(-103.270285490037,110.491466358761,
16.9065285592225));
#112482=CARTESIAN_POINT('Ctrl Pts',(-103.327123433116,110.222539368633,
16.8890950769195));
#112483=CARTESIAN_POINT('Ctrl Pts',(-103.358999792994,110.090659359783,
16.8805684051466));
#112484=CARTESIAN_POINT('Ctrl Pts',(-103.453103936327,109.745658009001,
16.8583228547684));
#112485=CARTESIAN_POINT('Ctrl Pts',(-103.521810981726,109.534217538625,
16.8447514846655));
#112486=CARTESIAN_POINT('Ctrl Pts',(-103.668881041057,109.146861998617,
16.8200078061583));
#112487=CARTESIAN_POINT('Ctrl Pts',(-103.744530053418,108.970131158361,
16.8087664362303));
#112488=CARTESIAN_POINT('Ctrl Pts',(-103.829484055924,108.792672720543,
16.7975289896445));
#112489=CARTESIAN_POINT('Ctrl Pts',(-103.830981146931,108.789551484232,
16.7973313558912));
#112490=CARTESIAN_POINT('Ctrl Pts',(-103.937171997616,108.56858210414,16.7833409591938));
#112491=CARTESIAN_POINT('Ctrl Pts',(-104.052357326463,108.358630522127,
16.7701306414947));
#112492=CARTESIAN_POINT('Ctrl Pts',(-104.268156132872,108.011692833096,
16.7484439721543));
#112493=CARTESIAN_POINT('Ctrl Pts',(-104.363627943919,107.870910453088,
16.7396882063129));
#112494=CARTESIAN_POINT('Ctrl Pts',(-104.466169250248,107.731908016267,
16.7310888152228));
#112495=CARTESIAN_POINT('Ctrl Pts',(-104.467787425136,107.729717375533,
16.7309533033236));
#112496=CARTESIAN_POINT('Ctrl Pts',(-104.624230360692,107.518210736146,
16.7178707887609));
#112497=CARTESIAN_POINT('Ctrl Pts',(-104.791770436272,107.318257692872,
16.7056140297708));
#112498=CARTESIAN_POINT('Ctrl Pts',(-105.075921077372,107.020732708688,
16.6875715843507));
#112499=CARTESIAN_POINT('Ctrl Pts',(-105.183206357248,106.916294168379,
16.6812805027711));
#112500=CARTESIAN_POINT('Ctrl Pts',(-105.29511447391,106.815259954561,16.6752398011834));
#112501=CARTESIAN_POINT('Origin',(-3.5527136788005E-14,61.957634976035,
15.6019024117313));
#112502=CARTESIAN_POINT('',(-93.3047420453976,104.29362063947,15.9713629614073));
#112503=CARTESIAN_POINT('Ctrl Pts',(-89.265191612617,103.879953906884,15.9677529465226));
#112504=CARTESIAN_POINT('Ctrl Pts',(-89.4883512392496,103.971189612819,
15.9685491484661));
#112505=CARTESIAN_POINT('Ctrl Pts',(-89.7157825448589,104.043877356316,
15.9691834847936));
#112506=CARTESIAN_POINT('Ctrl Pts',(-89.9462911375486,104.103203157604,
15.969701213218));
#112507=CARTESIAN_POINT('Ctrl Pts',(-90.0452951736974,104.128683742543,
15.969923578914));
#112508=CARTESIAN_POINT('Ctrl Pts',(-90.1448670629957,104.151698660915,
15.9701244270638));
#112509=CARTESIAN_POINT('Ctrl Pts',(-90.2449127808129,104.172656186813,
15.9703073206215));
#112510=CARTESIAN_POINT('Ctrl Pts',(-90.5778924123953,104.242408590062,
15.9709160406228));
#112511=CARTESIAN_POINT('Ctrl Pts',(-90.9173272761332,104.288682680135,
15.971319868489));
#112512=CARTESIAN_POINT('Ctrl Pts',(-91.2584967740356,104.316930876512,
15.9715663867641));
#112513=CARTESIAN_POINT('Ctrl Pts',(-91.7581798843827,104.35830370355,15.9719274419558));
#112514=CARTESIAN_POINT('Ctrl Pts',(-92.2577113642846,104.36179657397,15.9719579237742));
#112515=CARTESIAN_POINT('Ctrl Pts',(-92.7571212738709,104.334914031611,
15.9717233233811));
#112516=CARTESIAN_POINT('Ctrl Pts',(-92.9396772925812,104.325087294473,
15.9716375667453));
#112517=CARTESIAN_POINT('Ctrl Pts',(-93.1222170643158,104.3112011786,15.971516384448));
#112518=CARTESIAN_POINT('Ctrl Pts',(-93.3047420453975,104.293620639469,
15.9713629614073));
#112519=CARTESIAN_POINT('',(-108.370302000197,102.8425279466,15.9586994673245));
#112520=CARTESIAN_POINT('',(-4.89828297038618,112.80880143271,16.0456738184042));
#112521=CARTESIAN_POINT('Ctrl Pts',(-108.370302000197,102.8425279466,15.9586994673246));
#112522=CARTESIAN_POINT('Ctrl Pts',(-107.136141617657,103.931862248641,
15.9682059437587));
#112523=CARTESIAN_POINT('Ctrl Pts',(-105.901951231579,105.021162560507,
15.9777121235644));
#112524=CARTESIAN_POINT('Ctrl Pts',(-104.667759225391,106.110461036242,
15.9872182873468));
#112525=CARTESIAN_POINT('',(-60.8172640887116,96.460245750941,15.9030021343997));
#112526=CARTESIAN_POINT('',(-58.8651084566268,58.8985331885975,15.5752060348739));
#112527=CARTESIAN_POINT('',(-3.5527136788005E-14,96.460245750941,15.9030021343997));
#112528=CARTESIAN_POINT('Ctrl Pts',(-89.265191612617,103.879953906884,15.9677529465226));
#112529=CARTESIAN_POINT('Ctrl Pts',(-89.4314322305947,103.47336568018,15.9642047048228));
#112530=CARTESIAN_POINT('Ctrl Pts',(-89.5438937768594,103.201132358141,
15.6383152478555));
#112531=CARTESIAN_POINT('Ctrl Pts',(-89.5841162132368,104.010341788943,
15.9688908243308));
#112532=CARTESIAN_POINT('Ctrl Pts',(-89.7383856245628,103.555469743794,
15.9649212161391));
#112533=CARTESIAN_POINT('Ctrl Pts',(-89.827104368181,103.268845289428,15.5900313717849));
#112534=CARTESIAN_POINT('Ctrl Pts',(-89.9119331492337,104.102903783485,
15.9696986006196));
#112535=CARTESIAN_POINT('Ctrl Pts',(-90.0498224248663,103.601671082428,
15.9653244091051));
#112536=CARTESIAN_POINT('Ctrl Pts',(-90.1200985058353,103.313279511084,
15.5395733593328));
#112537=CARTESIAN_POINT('Ctrl Pts',(-90.5778924118052,104.242408592942,
15.9709160406479));
#112538=CARTESIAN_POINT('Ctrl Pts',(-90.6796413785417,103.651814008968,
15.9657619997956));
#112539=CARTESIAN_POINT('Ctrl Pts',(-90.7187813834273,103.374159105886,
15.4362218204503));
#112540=CARTESIAN_POINT('Ctrl Pts',(-90.9173272759607,104.288682680076,
15.9713198684885));
#112541=CARTESIAN_POINT('Ctrl Pts',(-91.0005054096514,103.653541137215,
15.9657770722145));
#112542=CARTESIAN_POINT('Ctrl Pts',(-91.0255417254024,103.390125004299,
15.3831263499559));
#112543=CARTESIAN_POINT('Ctrl Pts',(-91.9408357699207,104.373427272577,
15.9720594233432));
#112544=CARTESIAN_POINT('Ctrl Pts',(-91.9816413651042,103.605148229436,
15.9653547537095));
#112545=CARTESIAN_POINT('Ctrl Pts',(-91.9547826470418,103.404972240481,
15.2223665369627));
#112546=CARTESIAN_POINT('Ctrl Pts',(-92.6229835018621,104.359286625935,
15.9719360197895));
#112547=CARTESIAN_POINT('Ctrl Pts',(-92.6213223739346,103.496265877595,
15.9644045518346));
#112548=CARTESIAN_POINT('Ctrl Pts',(-92.5796600972657,103.371943607891,
15.1143917512929));
#112549=CARTESIAN_POINT('Ctrl Pts',(-93.3047420453975,104.293620639469,
15.9713629614073));
#112550=CARTESIAN_POINT('Ctrl Pts',(-93.2129547018818,103.340737044948,
15.9630472722579));
#112551=CARTESIAN_POINT('Ctrl Pts',(-93.2089546795216,103.30755734507,15.0063005350486));
#112552=CARTESIAN_POINT('',(-93.2089517529037,103.307557644507,15.006301037747));
#112553=CARTESIAN_POINT('Ctrl Pts',(-93.2089517529037,103.307557644507,
15.006301037747));
#112554=CARTESIAN_POINT('Ctrl Pts',(-92.9628816062731,103.332734269257,
15.0485674463085));
#112555=CARTESIAN_POINT('Ctrl Pts',(-92.7166390376883,103.353207156264,
15.0909617810211));
#112556=CARTESIAN_POINT('Ctrl Pts',(-92.4701820069342,103.368172801147,
15.1334622928165));
#112557=CARTESIAN_POINT('Ctrl Pts',(-92.2332761121447,103.38255847106,15.1743157500909));
#112558=CARTESIAN_POINT('Ctrl Pts',(-91.9961720558378,103.391855615778,
15.2152673317423));
#112559=CARTESIAN_POINT('Ctrl Pts',(-91.7588373764255,103.395302967511,
15.2562955550906));
#112560=CARTESIAN_POINT('Ctrl Pts',(-91.6296519282437,103.397179421807,
15.2786279400353));
#112561=CARTESIAN_POINT('Ctrl Pts',(-91.5003982364594,103.397321840109,
15.3009829928832));
#112562=CARTESIAN_POINT('Ctrl Pts',(-91.3710717131478,103.395600924063,
15.3233569354365));
#112563=CARTESIAN_POINT('Ctrl Pts',(-91.3591456479826,103.395442226865,
15.3254201865783));
#112564=CARTESIAN_POINT('Ctrl Pts',(-91.3472179489206,103.395267657586,
15.3274837481396));
#112565=CARTESIAN_POINT('Ctrl Pts',(-91.3352884436289,103.395077101729,
15.3295476485909));
#112566=CARTESIAN_POINT('Ctrl Pts',(-91.2095772106267,103.393069054354,
15.3512967039102));
#112567=CARTESIAN_POINT('Ctrl Pts',(-91.083933763435,103.389241879849,15.3730359280765));
#112568=CARTESIAN_POINT('Ctrl Pts',(-90.9584611326652,103.38330671712,15.3947388246369));
#112569=CARTESIAN_POINT('Ctrl Pts',(-90.8347374893226,103.377454285779,
15.416139200297));
#112570=CARTESIAN_POINT('Ctrl Pts',(-90.7111793073937,103.369552718326,
15.4375043921742));
#112571=CARTESIAN_POINT('Ctrl Pts',(-90.5879131551312,103.35928441089,15.4588027780676));
#112572=CARTESIAN_POINT('Ctrl Pts',(-90.5426316851511,103.355512377397,
15.4666266794692));
#112573=CARTESIAN_POINT('Ctrl Pts',(-90.4973899428647,103.351420529821,
15.4744414943467));
#112574=CARTESIAN_POINT('Ctrl Pts',(-90.4521954250508,103.346991508896,
15.4822453826348));
#112575=CARTESIAN_POINT('Ctrl Pts',(-90.441273364839,103.345921157102,15.4841313312386));
#112576=CARTESIAN_POINT('Ctrl Pts',(-90.4303547021552,103.344831155142,
15.4860165045072));
#112577=CARTESIAN_POINT('Ctrl Pts',(-90.4194395310071,103.343721254318,
15.4879008787078));
#112578=CARTESIAN_POINT('Ctrl Pts',(-90.3174011448026,103.33334555911,15.5055165898887));
#112579=CARTESIAN_POINT('Ctrl Pts',(-90.2155418943021,103.32129030508,15.5230863100182));
#112580=CARTESIAN_POINT('Ctrl Pts',(-90.1139049062699,103.307100082027,
15.5405878690534));
#112581=CARTESIAN_POINT('Ctrl Pts',(-90.0184385266614,103.293771379091,
15.5570268693716));
#112582=CARTESIAN_POINT('Ctrl Pts',(-89.923168197883,103.278559223711,15.5734057499238));
#112583=CARTESIAN_POINT('Ctrl Pts',(-89.8281459503331,103.261045176353,
15.5897019566704));
#112584=CARTESIAN_POINT('Ctrl Pts',(-89.7331237028013,103.243531128998,
15.605998163414));
#112585=CARTESIAN_POINT('Ctrl Pts',(-89.6383493211687,103.223715772717,
15.6222117562854));
#112586=CARTESIAN_POINT('Ctrl Pts',(-89.5438937769113,103.201132358162,
15.6383152478551));
#112587=CARTESIAN_POINT('Origin',(-93.3047420453976,104.302347174968,14.9714010383431));
#112588=CARTESIAN_POINT('Ctrl Pts',(-73.610189674942,93.7811318605809,11.9073678090949));
#112589=CARTESIAN_POINT('Ctrl Pts',(-73.5192503930467,94.6877704310631,
13.1038487385279));
#112590=CARTESIAN_POINT('Ctrl Pts',(-73.4286853958916,95.5889889982144,
14.304285137765));
#112591=CARTESIAN_POINT('Ctrl Pts',(-73.3384616177994,96.4847271049167,
15.5086602077465));
#112592=CARTESIAN_POINT('Ctrl Pts',(-80.9187728880713,96.6109013069418,
12.1185698611621));
#112593=CARTESIAN_POINT('Ctrl Pts',(-80.8593261077758,97.6441865946359,
13.3218013319809));
#112594=CARTESIAN_POINT('Ctrl Pts',(-80.8001568552128,98.6721326456258,
14.5277636427012));
#112595=CARTESIAN_POINT('Ctrl Pts',(-80.7412175816916,99.6948958633514,
15.7366283104884));
#112596=CARTESIAN_POINT('Ctrl Pts',(-88.2289036220469,99.4365694098246,
12.2895674675485));
#112597=CARTESIAN_POINT('Ctrl Pts',(-88.2007959497781,100.597179583388,
13.4999999024463));
#112598=CARTESIAN_POINT('Ctrl Pts',(-88.1728408553715,101.752496571556,
14.7119174050131));
#112599=CARTESIAN_POINT('Ctrl Pts',(-88.1449843856237,102.902893434442,
15.9256788483829));
#112600=CARTESIAN_POINT('Ctrl Pts',(-95.5427857990151,102.252061905369,
12.4334349778374));
#112601=CARTESIAN_POINT('Ctrl Pts',(-95.5460435452855,103.540419400643,
13.6510132143997));
#112602=CARTESIAN_POINT('Ctrl Pts',(-95.54930508921,104.82352220615,14.8688334115424));
#112603=CARTESIAN_POINT('Ctrl Pts',(-95.5525145169018,106.101956578377,
16.0874407906382));
#112604=CARTESIAN_POINT('',(-94.9612940896452,102.562165328609,12.930772890137));
#112605=CARTESIAN_POINT('Ctrl Pts',(-94.961294089645,102.562165328609,12.9307728901369));
#112606=CARTESIAN_POINT('Ctrl Pts',(-93.13016314091,102.776189444074,13.7815856904237));
#112607=CARTESIAN_POINT('Ctrl Pts',(-91.3222631130389,102.989382738253,
14.6820135886792));
#112608=CARTESIAN_POINT('Ctrl Pts',(-89.5438937768573,103.201132358149,
15.638315247864));
#112609=CARTESIAN_POINT('Origin',(16.1694932868473,-390.166147024472,382.623589157871));
#112610=CARTESIAN_POINT('Ctrl Pts',(-94.9766650898708,102.059553686794,
12.4464704915691));
#112611=CARTESIAN_POINT('Ctrl Pts',(-95.0239932407382,102.076489649126,
12.4461720767202));
#112612=CARTESIAN_POINT('Ctrl Pts',(-95.0706604361837,102.094619464037,
12.4472414999408));
#112613=CARTESIAN_POINT('Ctrl Pts',(-95.1619347091585,102.134462940302,
12.4534934624395));
#112614=CARTESIAN_POINT('Ctrl Pts',(-95.2066005112644,102.156080158208,
12.4585644215074));
#112615=CARTESIAN_POINT('Ctrl Pts',(-95.2498701435987,102.181279687184,
12.4675075019023));
#112616=CARTESIAN_POINT('Ctrl Pts',(-95.2502940296867,102.181526949687,
12.4675954885292));
#112617=CARTESIAN_POINT('Ctrl Pts',(-95.2805068343417,102.199179629274,
12.4738941072965));
#112618=CARTESIAN_POINT('Ctrl Pts',(-95.309345226539,102.218024030278,12.4817937075041));
#112619=CARTESIAN_POINT('Ctrl Pts',(-95.3455596410223,102.247977626332,
12.4976668560145));
#112620=CARTESIAN_POINT('Ctrl Pts',(-95.3556714159559,102.257220462008,
12.5029311443026));
#112621=CARTESIAN_POINT('Ctrl Pts',(-95.3656193523007,102.26753238822,12.5092638629564));
#112622=CARTESIAN_POINT('Ctrl Pts',(-95.3662069507561,102.268146874881,
12.5096430204849));
#112623=CARTESIAN_POINT('Ctrl Pts',(-95.3808162199773,102.283562920266,
12.5192007768439));
#112624=CARTESIAN_POINT('Ctrl Pts',(-95.3927530404485,102.29937162347,12.5300514208368));
#112625=CARTESIAN_POINT('Ctrl Pts',(-95.4015256145464,102.317214233368,
12.5439226064425));
#112626=CARTESIAN_POINT('Ctrl Pts',(-95.4021905620417,102.31862898414,12.5450330494633));
#112627=CARTESIAN_POINT('Ctrl Pts',(-95.409441547868,102.334821463244,12.5578669140599));
#112628=CARTESIAN_POINT('Ctrl Pts',(-95.4125596959225,102.349975678304,
12.5711461870954));
#112629=CARTESIAN_POINT('Ctrl Pts',(-95.411770291858,102.368197533488,12.5886892992728));
#112630=CARTESIAN_POINT('Ctrl Pts',(-95.4113407391792,102.371968983736,
12.592412673175));
#112631=CARTESIAN_POINT('Ctrl Pts',(-95.4104759808331,102.376552830077,
12.597057168978));
#112632=CARTESIAN_POINT('Ctrl Pts',(-95.4102942067493,102.377435181824,
12.5979565204335));
#112633=CARTESIAN_POINT('Ctrl Pts',(-95.4086247990315,102.384915588128,
12.6056256884261));
#112634=CARTESIAN_POINT('Ctrl Pts',(-95.4063906391189,102.391231118968,
12.6123874231454));
#112635=CARTESIAN_POINT('Ctrl Pts',(-95.4031985827324,102.397925825319,
12.619842119727));
#112636=CARTESIAN_POINT('Ctrl Pts',(-95.4028801580842,102.398574575642,
12.6205676867592));
#112637=CARTESIAN_POINT('Ctrl Pts',(-95.399379552948,102.405509015706,12.6283570119556));
#112638=CARTESIAN_POINT('Ctrl Pts',(-95.3955016987968,102.411496872781,
12.6353810327012));
#112639=CARTESIAN_POINT('Ctrl Pts',(-95.3894127566687,102.419299729056,
12.6448959131921));
#112640=CARTESIAN_POINT('Ctrl Pts',(-95.3876919733848,102.421366243279,
12.6474536329407));
#112641=CARTESIAN_POINT('Ctrl Pts',(-95.3801196522869,102.429927776059,
12.6582051904732));
#112642=CARTESIAN_POINT('Ctrl Pts',(-95.3736350982135,102.436059032212,
12.6662761004015));
#112643=CARTESIAN_POINT('Ctrl Pts',(-95.3587131806207,102.448308805778,
12.6830901377009));
#112644=CARTESIAN_POINT('Ctrl Pts',(-95.3501327657783,102.454321723818,
12.6917835290298));
#112645=CARTESIAN_POINT('Ctrl Pts',(-95.340517735348,102.460345431439,12.7008508953313));
#112646=CARTESIAN_POINT('Ctrl Pts',(-95.3398287299825,102.460773428374,
12.7014972035646));
#112647=CARTESIAN_POINT('Ctrl Pts',(-95.3167114735423,102.475013584989,
12.7230687920191));
#112648=CARTESIAN_POINT('Ctrl Pts',(-95.2918065984757,102.486509930872,
12.7426790283393));
#112649=CARTESIAN_POINT('Ctrl Pts',(-95.2527436381245,102.501311047347,
12.7703979789601));
#112650=CARTESIAN_POINT('Ctrl Pts',(-95.2396052059539,102.505797113224,
12.7792579663309));
#112651=CARTESIAN_POINT('Ctrl Pts',(-95.2257406058049,102.510168600392,
12.7882679063827));
#112652=CARTESIAN_POINT('Ctrl Pts',(-95.225203263385,102.510337468559,12.7886165791656));
#112653=CARTESIAN_POINT('Ctrl Pts',(-95.1866048331863,102.522427947024,
12.8136252835923));
#112654=CARTESIAN_POINT('Ctrl Pts',(-95.1470429208323,102.532067071393,
12.8366776118415));
#112655=CARTESIAN_POINT('Ctrl Pts',(-95.0592007662645,102.549353646072,
12.8840193278901));
#112656=CARTESIAN_POINT('Ctrl Pts',(-95.0105565456537,102.556407503629,
12.9078836985449));
#112657=CARTESIAN_POINT('Ctrl Pts',(-94.9612940896454,102.562165328609,
12.9307728901367));
#112658=CARTESIAN_POINT('Ctrl Pts',(-94.8288546779787,102.575130921587,
12.9900095910542));
#112659=CARTESIAN_POINT('Ctrl Pts',(-95.0559288614762,103.147411012627,
13.4561022884122));
#112660=CARTESIAN_POINT('Ctrl Pts',(-95.3439503666162,103.062672241062,
14.1659135948862));
#112661=CARTESIAN_POINT('Ctrl Pts',(-94.9646070527928,102.56364166333,12.9309116822636));
#112662=CARTESIAN_POINT('Ctrl Pts',(-95.1971649825704,103.057986228641,
13.3200153537738));
#112663=CARTESIAN_POINT('Ctrl Pts',(-95.4813990760915,103.058218865606,
13.9298175645687));
#112664=CARTESIAN_POINT('Ctrl Pts',(-95.1036031981911,102.548678814595,
12.8676396133211));
#112665=CARTESIAN_POINT('Ctrl Pts',(-95.3424098930447,102.969349087933,
13.1838596815753));
#112666=CARTESIAN_POINT('Ctrl Pts',(-95.6181752170721,103.041405593273,
13.6825942968051));
#112667=CARTESIAN_POINT('Ctrl Pts',(-95.2677172093482,102.496925956109,
12.7609822083337));
#112668=CARTESIAN_POINT('Ctrl Pts',(-95.509743299929,102.783853624111,12.948821044798));
#112669=CARTESIAN_POINT('Ctrl Pts',(-95.7705226374349,102.885726731005,
13.2613682414628));
#112670=CARTESIAN_POINT('Ctrl Pts',(-95.3073991369111,102.481100660297,
12.7320895405641));
#112671=CARTESIAN_POINT('Ctrl Pts',(-95.5491861118531,102.732280965898,
12.8860626265201));
#112672=CARTESIAN_POINT('Ctrl Pts',(-95.8063728213377,102.834901953052,
13.1471367352345));
#112673=CARTESIAN_POINT('Ctrl Pts',(-95.3580993548282,102.449314957084,
12.684255729789));
#112674=CARTESIAN_POINT('Ctrl Pts',(-95.5978576018105,102.637860586512,
12.7795669531083));
#112675=CARTESIAN_POINT('Ctrl Pts',(-95.8487286285078,102.72392992228,12.957640634384));
#112676=CARTESIAN_POINT('Ctrl Pts',(-95.3734646974459,102.437360803116,
12.6675676691675));
#112677=CARTESIAN_POINT('Ctrl Pts',(-95.612242782237,102.603652773327,12.7421432645377));
#112678=CARTESIAN_POINT('Ctrl Pts',(-95.8608729768958,102.681059651778,
12.8914715180053));
#112679=CARTESIAN_POINT('Ctrl Pts',(-95.3982023050541,102.409352281207,
12.6324066882426));
#112680=CARTESIAN_POINT('Ctrl Pts',(-95.6340746603439,102.526556414053,
12.6615293875073));
#112681=CARTESIAN_POINT('Ctrl Pts',(-95.8778117229476,102.577163351804,
12.7518653270954));
#112682=CARTESIAN_POINT('Ctrl Pts',(-95.407306475127,102.393327160753,12.6140551687424));
#112683=CARTESIAN_POINT('Ctrl Pts',(-95.6412912135677,102.483764083638,
12.6185113634367));
#112684=CARTESIAN_POINT('Ctrl Pts',(-95.8823406459265,102.516171028403,
12.6789062752912));
#112685=CARTESIAN_POINT('Ctrl Pts',(-95.4139738415956,102.358003588614,
12.5782630260313));
#112686=CARTESIAN_POINT('Ctrl Pts',(-95.6430572243403,102.392237901296,
12.5312540243219));
#112687=CARTESIAN_POINT('Ctrl Pts',(-95.8786225423368,102.377621654068,
12.5363349402812));
#112688=CARTESIAN_POINT('Ctrl Pts',(-95.4111805097348,102.338707198822,
12.5609470479516));
#112689=CARTESIAN_POINT('Ctrl Pts',(-95.6372414137415,102.343407831086,
12.4870476182209));
#112690=CARTESIAN_POINT('Ctrl Pts',(-95.8700115582772,102.299963503175,
12.4672114534941));
#112691=CARTESIAN_POINT('Ctrl Pts',(-95.3944697260089,102.301389149078,
12.5313693620748));
#112692=CARTESIAN_POINT('Ctrl Pts',(-95.6140353280001,102.250462470557,
12.4070642184937));
#112693=CARTESIAN_POINT('Ctrl Pts',(-95.8417958666709,102.146312272508,
12.3488470738669));
#112694=CARTESIAN_POINT('Ctrl Pts',(-95.381029928722,102.283508027521,12.5190751583147));
#112695=CARTESIAN_POINT('Ctrl Pts',(-95.59712261675,102.20648753674,12.3712545359877));
#112696=CARTESIAN_POINT('Ctrl Pts',(-95.8227215229385,102.071025391729,
12.2994881283304));
#112697=CARTESIAN_POINT('Ctrl Pts',(-95.3330232242013,102.233743680652,
12.4885137098514));
#112698=CARTESIAN_POINT('Ctrl Pts',(-95.5386303763555,102.084287324122,
12.2756401877307));
#112699=CARTESIAN_POINT('Ctrl Pts',(-95.7587954246799,101.85824927957,12.1764322893211));
#112700=CARTESIAN_POINT('Ctrl Pts',(-95.2922294677544,102.205948829044,
12.4762622084596));
#112701=CARTESIAN_POINT('Ctrl Pts',(-95.4908650606998,102.016526092237,
12.227813641384));
#112702=CARTESIAN_POINT('Ctrl Pts',(-95.7087964002877,101.735125779703,
12.1265717870875));
#112703=CARTESIAN_POINT('Ctrl Pts',(-95.2066538767674,102.15612691705,12.4585903375375));
#112704=CARTESIAN_POINT('Ctrl Pts',(-95.3916745319978,101.893551881079,
12.1451829815189));
#112705=CARTESIAN_POINT('Ctrl Pts',(-95.6064410344672,101.510616257966,
12.0539952264519));
#112706=CARTESIAN_POINT('Ctrl Pts',(-95.1619836254791,102.13449881763,12.453510615518));
#112707=CARTESIAN_POINT('Ctrl Pts',(-95.3402433645109,101.839458828716,
12.1114443015651));
#112708=CARTESIAN_POINT('Ctrl Pts',(-95.5543179776825,101.410852539798,
12.0326392752133));
#112709=CARTESIAN_POINT('Ctrl Pts',(-95.0268739050384,102.075509192818,
12.4442457414445));
#112710=CARTESIAN_POINT('Ctrl Pts',(-95.1838027422304,101.687846140078,
12.0209512194045));
#112711=CARTESIAN_POINT('Ctrl Pts',(-95.3985851860626,101.134692456882,
11.9923675660756));
#112712=CARTESIAN_POINT('Ctrl Pts',(-94.9334572638838,102.04331324607,12.4459914421002));
#112713=CARTESIAN_POINT('Ctrl Pts',(-95.0763114149254,101.601881303424,
11.9758730641938));
#112714=CARTESIAN_POINT('Ctrl Pts',(-95.2935784983656,100.978108512273,
11.9970256380438));
#112715=CARTESIAN_POINT('Ctrl Pts',(-94.8387122468964,102.013537557176,
12.4505417379021));
#112716=CARTESIAN_POINT('Ctrl Pts',(-94.9680884944973,101.518491474332,
11.9334035755207));
#112717=CARTESIAN_POINT('Ctrl Pts',(-95.187417509507,100.829960319539,12.0128292733866));
#112718=CARTESIAN_POINT('',(-95.4764532841442,103.051470036217,13.930201006595));
#112719=CARTESIAN_POINT('Ctrl Pts',(-95.4764532841442,103.051470036217,
13.930201006595));
#112720=CARTESIAN_POINT('Ctrl Pts',(-95.5404062519525,103.041160991715,
13.8118770566689));
#112721=CARTESIAN_POINT('Ctrl Pts',(-95.5985004185226,103.020928217438,
13.6929362525961));
#112722=CARTESIAN_POINT('Ctrl Pts',(-95.7016291360079,102.958499618589,
13.4536464174478));
#112723=CARTESIAN_POINT('Ctrl Pts',(-95.7467241108261,102.9159297138,13.3327988754233));
#112724=CARTESIAN_POINT('Ctrl Pts',(-95.8546343349562,102.754121302235,
12.9795807256544));
#112725=CARTESIAN_POINT('Ctrl Pts',(-95.8902091847745,102.597392112108,
12.7526619423637));
#112726=CARTESIAN_POINT('Ctrl Pts',(-95.8664947447164,102.210994985338,
12.3771213343237));
#112727=CARTESIAN_POINT('Ctrl Pts',(-95.8070644555361,101.982582280422,
12.2299835281843));
#112728=CARTESIAN_POINT('Ctrl Pts',(-95.6643017454054,101.632575263914,
12.0891249681644));
#112729=CARTESIAN_POINT('Ctrl Pts',(-95.6079649164413,101.514415876336,
12.0549126974941));
#112730=CARTESIAN_POINT('Ctrl Pts',(-95.4840391704352,101.283339259485,
12.0105905491161));
#112731=CARTESIAN_POINT('Ctrl Pts',(-95.4159534916009,101.169212352649,
12.));
#112732=CARTESIAN_POINT('Ctrl Pts',(-95.3422910891542,101.056362177902,
12.));
#112733=CARTESIAN_POINT('Origin',(-95.332772235328,101.559285291371,13.9825502516488));
#112734=CARTESIAN_POINT('Origin',(-104.881140350368,-499998.738422306,12.));
#112735=CARTESIAN_POINT('',(-109.286106264136,-96.2207140491416,13.2631036501978));
#112736=CARTESIAN_POINT('',(-109.286106264136,99.3301860582931,13.2631036501978));
#112737=CARTESIAN_POINT('',(-109.286106264136,-499998.738422306,13.2631036501978));
#112738=CARTESIAN_POINT('',(-108.196331796684,99.9023722665739,12.9506158501404));
#112739=CARTESIAN_POINT('Origin',(-203.509185642569,294.95013868486,40.2811368930291));
#112740=CARTESIAN_POINT('',(-39679.8640416296,-3312.33744183226,11359.9437384254));
#112741=CARTESIAN_POINT('Ctrl Pts',(-106.232105561524,-98.2167064830335,
12.3873830406195));
#112742=CARTESIAN_POINT('Ctrl Pts',(-107.24690617553,-97.5460774958984,
12.6783724341511));
#112743=CARTESIAN_POINT('Ctrl Pts',(-108.264956598915,-96.8808298151027,
12.9702936955265));
#112744=CARTESIAN_POINT('Ctrl Pts',(-109.286106264136,-96.2207140491417,
13.2631036501978));
#112745=CARTESIAN_POINT('Origin',(-113.420666601391,-499998.738422306,-1.15582178887695));
#112746=CARTESIAN_POINT('',(-114.988593550406,94.5046079340811,13.7620066416472));
#112747=CARTESIAN_POINT('',(-114.988593550406,-91.1349023270448,13.7620066416472));
#112748=CARTESIAN_POINT('',(-114.988593550406,-499998.738422306,13.7620066416472));
#112749=CARTESIAN_POINT('Ctrl Pts',(-114.988593550406,94.5046079340812,
13.7620066416472));
#112750=CARTESIAN_POINT('Ctrl Pts',(-114.735845880055,94.7893319452843,
13.7885714922546));
#112751=CARTESIAN_POINT('Ctrl Pts',(-114.477629881857,95.0700893049451,
13.8092006545197));
#112752=CARTESIAN_POINT('Ctrl Pts',(-113.960398547848,95.6114640798413,
13.8365872781866));
#112753=CARTESIAN_POINT('Ctrl Pts',(-113.701748096551,95.8724430244198,
13.8438186314968));
#112754=CARTESIAN_POINT('Ctrl Pts',(-113.187392671308,96.3712361342095,
13.8444438164563));
#112755=CARTESIAN_POINT('Ctrl Pts',(-112.93208820585,96.609564214744,13.8384518521984));
#112756=CARTESIAN_POINT('Ctrl Pts',(-112.550872360175,96.9509770177214,
13.8194348284602));
#112757=CARTESIAN_POINT('Ctrl Pts',(-112.427972472564,97.0588978282326,
13.8118081287447));
#112758=CARTESIAN_POINT('Ctrl Pts',(-112.29696297778,97.1715975661313,13.8020304361901));
#112759=CARTESIAN_POINT('Ctrl Pts',(-112.289683559496,97.1778520219172,
13.8014818015916));
#112760=CARTESIAN_POINT('Ctrl Pts',(-112.026978701163,97.4032927110598,
13.781488966446));
#112761=CARTESIAN_POINT('Ctrl Pts',(-111.767810476066,97.6166407989927,
13.7554085859625));
#112762=CARTESIAN_POINT('Ctrl Pts',(-111.286586331227,97.9944742323809,
13.6937206914793));
#112763=CARTESIAN_POINT('Ctrl Pts',(-111.065843104059,98.1610381356062,
13.6605331468049));
#112764=CARTESIAN_POINT('Ctrl Pts',(-110.590970125262,98.5038899191152,
13.5776894677847));
#112765=CARTESIAN_POINT('Ctrl Pts',(-110.336068105347,98.6788840296564,
13.5265284027073));
#112766=CARTESIAN_POINT('Ctrl Pts',(-109.836980967886,99.0026520385572,
13.4120989467264));
#112767=CARTESIAN_POINT('Ctrl Pts',(-109.59340779895,99.1524078939065,13.3500132059846));
#112768=CARTESIAN_POINT('Ctrl Pts',(-109.325950029927,99.3072829886708,
13.274485215548));
#112769=CARTESIAN_POINT('Ctrl Pts',(-109.306041145615,99.3187552915715,
13.2688198854773));
#112770=CARTESIAN_POINT('Ctrl Pts',(-109.286106264157,99.3301860582816,
13.2631036502036));
#112771=CARTESIAN_POINT('Ctrl Pts',(-109.286106264144,-96.2207140490646,
13.2631036502001));
#112772=CARTESIAN_POINT('Ctrl Pts',(-109.477830824673,-96.0843810017487,
13.3180797832682));
#112773=CARTESIAN_POINT('Ctrl Pts',(-109.667922049114,-95.9457452052884,
13.3684533346178));
#112774=CARTESIAN_POINT('Ctrl Pts',(-109.8564246391,-95.8049173142063,13.4145652764775));
#112775=CARTESIAN_POINT('Ctrl Pts',(-109.987505719702,-95.7069883035588,
13.4466306351976));
#112776=CARTESIAN_POINT('Ctrl Pts',(-110.117819428823,-95.6079992959153,
13.4766344564867));
#112777=CARTESIAN_POINT('Ctrl Pts',(-110.247390467525,-95.5079874988878,
13.5046802004218));
#112778=CARTESIAN_POINT('Ctrl Pts',(-110.443853075191,-95.3563442101028,
13.5472046722687));
#112779=CARTESIAN_POINT('Ctrl Pts',(-110.638607945102,-95.2023494740497,
13.585229481868));
#112780=CARTESIAN_POINT('Ctrl Pts',(-110.831734197471,-95.0461276401184,
13.6190700553273));
#112781=CARTESIAN_POINT('Ctrl Pts',(-110.955468118083,-94.9460379849816,
13.6407513481527));
#112782=CARTESIAN_POINT('Ctrl Pts',(-111.078534208574,-94.84503414443,13.6607142239062));
#112783=CARTESIAN_POINT('Ctrl Pts',(-111.20095971602,-94.7431488216971,
13.679032485535));
#112784=CARTESIAN_POINT('Ctrl Pts',(-111.404081296228,-94.5741063714703,
13.7094251245062));
#112785=CARTESIAN_POINT('Ctrl Pts',(-111.605439126963,-94.4026373912784,
13.7352928020946));
#112786=CARTESIAN_POINT('Ctrl Pts',(-111.805130279089,-94.2288853002829,
13.7569258583986));
#112787=CARTESIAN_POINT('Ctrl Pts',(-111.923198527359,-94.1261536329128,
13.7697164955167));
#112788=CARTESIAN_POINT('Ctrl Pts',(-112.040684699238,-94.0226238320631,
13.7810259323082));
#112789=CARTESIAN_POINT('Ctrl Pts',(-112.157613157163,-93.9183255411335,
13.790906816307));
#112790=CARTESIAN_POINT('Ctrl Pts',(-112.184178415408,-93.8946297609509,
13.7931516781633));
#112791=CARTESIAN_POINT('Ctrl Pts',(-112.210714763698,-93.8708943007732,
13.7953227695888));
#112792=CARTESIAN_POINT('Ctrl Pts',(-112.237222432552,-93.8471195007442,
13.7974206654953));
#112793=CARTESIAN_POINT('Ctrl Pts',(-112.242057125964,-93.8427832511588,
13.7978032975395));
#112794=CARTESIAN_POINT('Ctrl Pts',(-112.246890859998,-93.8384456745043,
13.798183494235));
#112795=CARTESIAN_POINT('Ctrl Pts',(-112.251723635232,-93.8341067717411,
13.7985612589746));
#112796=CARTESIAN_POINT('Ctrl Pts',(-112.474875432566,-93.6337593727019,
13.8160044208251));
#112797=CARTESIAN_POINT('Ctrl Pts',(-112.695972490898,-93.4305974283707,
13.8282654954979));
#112798=CARTESIAN_POINT('Ctrl Pts',(-112.915058552898,-93.2247092102189,
13.8356544726958));
#112799=CARTESIAN_POINT('Ctrl Pts',(-113.081399792811,-93.0683884421229,
13.8412645586026));
#112800=CARTESIAN_POINT('Ctrl Pts',(-113.24658248402,-92.9104960815424,
13.8440651556031));
#112801=CARTESIAN_POINT('Ctrl Pts',(-113.410636179712,-92.7510707636829,
13.8441748574774));
#112802=CARTESIAN_POINT('Ctrl Pts',(-113.640115199303,-92.5280659389801,
13.8443283089339));
#112803=CARTESIAN_POINT('Ctrl Pts',(-113.867385634087,-92.3020616412032,
13.8392181680534));
#112804=CARTESIAN_POINT('Ctrl Pts',(-114.092506341287,-92.0731590123614,
13.8291250366509));
#112805=CARTESIAN_POINT('Ctrl Pts',(-114.248889226303,-91.9141489686774,
13.8221137180245));
#112806=CARTESIAN_POINT('Ctrl Pts',(-114.404235329967,-91.7537403183533,
13.8126968354151));
#112807=CARTESIAN_POINT('Ctrl Pts',(-114.558570617261,-91.5919669659343,
13.8009550848571));
#112808=CARTESIAN_POINT('Ctrl Pts',(-114.702791888278,-91.440795066701,
13.7899828035395));
#112809=CARTESIAN_POINT('Ctrl Pts',(-114.846128010954,-91.2884312418319,
13.7769803732227));
#112810=CARTESIAN_POINT('Ctrl Pts',(-114.988593550384,-91.1349023270886,
13.7620066416494));
#112811=CARTESIAN_POINT('Origin',(-3.5527136788005E-14,117.382132567932,
19.4940318968881));
#112812=CARTESIAN_POINT('',(-101.278084483728,117.38213256453,36.5458276920989));
#112813=CARTESIAN_POINT('Ctrl Pts',(-98.2801384580751,117.382132567932,
20.1022536947037));
#112814=CARTESIAN_POINT('Ctrl Pts',(-98.372606716157,117.382132567932,21.6140963504624));
#112815=CARTESIAN_POINT('Ctrl Pts',(-98.508156352966,117.382132567748,23.1176903087168));
#112816=CARTESIAN_POINT('Ctrl Pts',(-98.8423935531324,117.382132567085,
25.8900074959034));
#112817=CARTESIAN_POINT('Ctrl Pts',(-99.0289483029617,117.382132567213,
27.1610734219402));
#112818=CARTESIAN_POINT('Ctrl Pts',(-99.2893418377187,117.382132567764,
28.6404782095097));
#112819=CARTESIAN_POINT('Ctrl Pts',(-99.3282753112656,117.382132567768,
28.8555064343665));
#112820=CARTESIAN_POINT('Ctrl Pts',(-99.5319270186504,117.38213256763,29.9492867522617));
#112821=CARTESIAN_POINT('Ctrl Pts',(-99.7133021422401,117.382132566044,
30.8248432194346));
#112822=CARTESIAN_POINT('Ctrl Pts',(-99.9779116355385,117.382132566186,
31.9698071375417));
#112823=CARTESIAN_POINT('Ctrl Pts',(-100.043038298066,117.382132566468,
32.2426906757036));
#112824=CARTESIAN_POINT('Ctrl Pts',(-100.188683134239,117.382132567404,
32.8334971982778));
#112825=CARTESIAN_POINT('Ctrl Pts',(-100.27000389337,117.382132567174,33.1512643774742));
#112826=CARTESIAN_POINT('Ctrl Pts',(-100.522274340574,117.382132564662,
34.1008298130827));
#112827=CARTESIAN_POINT('Ctrl Pts',(-100.701824231062,117.382132557593,
34.7309961002669));
#112828=CARTESIAN_POINT('Ctrl Pts',(-101.017056227703,117.382132554084,
35.7553886035243));
#112829=CARTESIAN_POINT('Ctrl Pts',(-101.144597319749,117.382132556338,
36.1511791307427));
#112830=CARTESIAN_POINT('Ctrl Pts',(-101.278084483728,117.382132561127,
36.5458276920989));
#112831=CARTESIAN_POINT('',(-64.4652776846634,117.382132567932,36.5458276920988));
#112832=CARTESIAN_POINT('',(-64.4056956980002,117.382132567932,36.5458276920988));
#112833=CARTESIAN_POINT('',(-65.2640660612531,117.382132567932,23.4857531788686));
#112834=CARTESIAN_POINT('Ctrl Pts',(-103.263972904927,112.643812349149,
19.7974293215369));
#112835=CARTESIAN_POINT('Ctrl Pts',(-103.01611124061,117.382132567932,19.8125891903614));
#112836=CARTESIAN_POINT('Ctrl Pts',(-98.2801384580751,117.382132567932,
20.1022536947037));
#112837=CARTESIAN_POINT('Ctrl Pts',(-103.338116231027,112.882088377977,
21.2142126227794));
#112838=CARTESIAN_POINT('Ctrl Pts',(-102.879779472627,117.382132567901,
21.2155015871097));
#112839=CARTESIAN_POINT('Ctrl Pts',(-98.3726127390453,117.382132567932,
21.6141948241244));
#112840=CARTESIAN_POINT('Ctrl Pts',(-103.43561853401,113.119388324232,22.6237551047166));
#112841=CARTESIAN_POINT('Ctrl Pts',(-102.794369820421,117.382132567932,
22.6558559571206));
#112842=CARTESIAN_POINT('Ctrl Pts',(-98.5081198766718,117.382132567932,
23.117799165192));
#112843=CARTESIAN_POINT('Ctrl Pts',(-103.679150461594,113.59192525702,25.4277579289454));
#112844=CARTESIAN_POINT('Ctrl Pts',(-102.734530225923,117.382132567932,
25.5301274564818));
#112845=CARTESIAN_POINT('Ctrl Pts',(-98.868529135853,117.382132567932,26.1076054931345));
#112846=CARTESIAN_POINT('Ctrl Pts',(-103.825131799137,113.827166829027,
26.8222472890168));
#112847=CARTESIAN_POINT('Ctrl Pts',(-102.75566678278,117.382132567932,26.9680778382697));
#112848=CARTESIAN_POINT('Ctrl Pts',(-99.0933418143904,117.382132567932,
27.5938384792464));
#112849=CARTESIAN_POINT('Ctrl Pts',(-104.171466695303,114.295316727669,
29.5944145953264));
#112850=CARTESIAN_POINT('Ctrl Pts',(-102.910250587307,117.382132567932,
29.8318155382304));
#112851=CARTESIAN_POINT('Ctrl Pts',(-99.6431194777542,117.382132567932,
30.5468384957074));
#112852=CARTESIAN_POINT('Ctrl Pts',(-104.371667979403,114.528231895243,
30.9721391059141));
#112853=CARTESIAN_POINT('Ctrl Pts',(-103.039763456673,117.382132567932,
31.2611607438968));
#112854=CARTESIAN_POINT('Ctrl Pts',(-99.9678040623968,117.382132567932,
32.0136600256141));
#112855=CARTESIAN_POINT('Ctrl Pts',(-104.839029707076,114.99115331465,33.7069490618571));
#112856=CARTESIAN_POINT('Ctrl Pts',(-103.424834452787,117.382132567932,
34.1010319660222));
#112857=CARTESIAN_POINT('Ctrl Pts',(-100.740499886453,117.382132567932,
34.9233328814859));
#112858=CARTESIAN_POINT('Ctrl Pts',(-105.105671751956,115.221177657942,
35.0641624953198));
#112859=CARTESIAN_POINT('Ctrl Pts',(-103.676043516827,117.382132567889,
35.5149726048666));
#112860=CARTESIAN_POINT('Ctrl Pts',(-101.187613154081,117.382132567932,
36.3664855862645));
#112861=CARTESIAN_POINT('Ctrl Pts',(-105.419719548787,115.449128253901,
36.4068636157504));
#112862=CARTESIAN_POINT('Ctrl Pts',(-104.013850760229,117.382132567932,
36.9336451493192));
#112863=CARTESIAN_POINT('Ctrl Pts',(-101.721919286395,117.382132567932,
37.7924359457633));
#112864=CARTESIAN_POINT('',(-105.397325324301,115.432810793585,36.3107439226847));
#112865=CARTESIAN_POINT('Ctrl Pts',(-105.397324425087,115.432810686486,
36.3107440671974));
#112866=CARTESIAN_POINT('Ctrl Pts',(-105.266881496023,115.337403510969,
35.7487199009316));
#112867=CARTESIAN_POINT('Ctrl Pts',(-105.145000126209,115.241878889915,
35.1855965134385));
#112868=CARTESIAN_POINT('Ctrl Pts',(-105.030481991792,115.146255317873,
34.6215361850299));
#112869=CARTESIAN_POINT('Ctrl Pts',(-104.910711544337,115.046246021798,
34.0316055310832));
#112870=CARTESIAN_POINT('Ctrl Pts',(-104.79899543721,114.946128482002,33.4406499699466));
#112871=CARTESIAN_POINT('Ctrl Pts',(-104.694017343831,114.845920643279,
32.8488388625077));
#112872=CARTESIAN_POINT('Ctrl Pts',(-104.663916001022,114.817187119851,
32.6791433722373));
#112873=CARTESIAN_POINT('Ctrl Pts',(-104.634368972389,114.788446153149,
32.5093774439369));
#112874=CARTESIAN_POINT('Ctrl Pts',(-104.605345960829,114.759698122299,
32.3395448493414));
#112875=CARTESIAN_POINT('Ctrl Pts',(-104.598424908512,114.752842644013,
32.2990452523258));
#112876=CARTESIAN_POINT('Ctrl Pts',(-104.59153411154,114.745986748059,32.2585417515158));
#112877=CARTESIAN_POINT('Ctrl Pts',(-104.584673368903,114.739130430539,
32.2180343361029));
#112878=CARTESIAN_POINT('Ctrl Pts',(-104.455149969996,114.609690573063,
31.4532981548028));
#112879=CARTESIAN_POINT('Ctrl Pts',(-104.336334191932,114.480112100892,
30.6871929255011));
#112880=CARTESIAN_POINT('Ctrl Pts',(-104.226942758759,114.350414464828,
29.9198879627812));
#112881=CARTESIAN_POINT('Ctrl Pts',(-104.145697632312,114.254087901255,
29.350009802209));
#112882=CARTESIAN_POINT('Ctrl Pts',(-104.069652209586,114.157695528847,
28.7794695069845));
#112883=CARTESIAN_POINT('Ctrl Pts',(-103.998298406399,114.061244177237,
28.2083310987123));
#112884=CARTESIAN_POINT('Ctrl Pts',(-103.993713584177,114.05504671781,28.1716327315758));
#112885=CARTESIAN_POINT('Ctrl Pts',(-103.989148243652,114.048849009776,
28.1349318609263));
#112886=CARTESIAN_POINT('Ctrl Pts',(-103.984602316378,114.042651051949,
28.0982284833867));
#112887=CARTESIAN_POINT('Ctrl Pts',(-103.85981722276,113.872517941376,27.090725695543));
#112888=CARTESIAN_POINT('Ctrl Pts',(-103.749651268852,113.702194916767,
26.0813076303041));
#112889=CARTESIAN_POINT('Ctrl Pts',(-103.65275755766,113.531717640608,25.0702219207511));
#112890=CARTESIAN_POINT('Ctrl Pts',(-103.619412011474,113.47304863293,24.7222612036784));
#112891=CARTESIAN_POINT('Ctrl Pts',(-103.587638818006,113.414361335719,
24.3741028440178));
#112892=CARTESIAN_POINT('Ctrl Pts',(-103.557384429081,113.355657139329,
24.0257565251151));
#112893=CARTESIAN_POINT('Ctrl Pts',(-103.452791137716,113.152709225475,
22.8214787550803));
#112894=CARTESIAN_POINT('Ctrl Pts',(-103.366382303619,112.94955613681,21.6149342648798));
#112895=CARTESIAN_POINT('Ctrl Pts',(-103.297293245409,112.746199990853,
20.4061352024472));
#112896=CARTESIAN_POINT('Ctrl Pts',(-103.285700223461,112.712077188712,
20.2033008546482));
#112897=CARTESIAN_POINT('Ctrl Pts',(-103.27459497452,112.677948663475,20.000402990561));
#112898=CARTESIAN_POINT('Ctrl Pts',(-103.263973548767,112.643814418275,
19.7974416244833));
#112899=CARTESIAN_POINT('Ctrl Pts',(-105.397324485927,115.432810730986,
36.3107443293346));
#112900=CARTESIAN_POINT('Ctrl Pts',(-105.329201722798,115.517178877626,
36.3139407529869));
#112901=CARTESIAN_POINT('Ctrl Pts',(-105.258752981469,115.598928541382,
36.3173523691142));
#112902=CARTESIAN_POINT('Ctrl Pts',(-105.112819014382,115.757935369036,
36.3245722020938));
#112903=CARTESIAN_POINT('Ctrl Pts',(-105.037297476763,115.835151626099,
36.3283834597839));
#112904=CARTESIAN_POINT('Ctrl Pts',(-104.881288537081,115.985010498926,
36.336381561715));
#112905=CARTESIAN_POINT('Ctrl Pts',(-104.800769145397,116.057617288497,
36.3405710225108));
#112906=CARTESIAN_POINT('Ctrl Pts',(-104.666606414095,116.171208255218,
36.347656391898));
#112907=CARTESIAN_POINT('Ctrl Pts',(-104.614329640914,116.213756247188,
36.3504418111782));
#112908=CARTESIAN_POINT('Ctrl Pts',(-104.483101720137,116.316403007317,
36.3575030338303));
#112909=CARTESIAN_POINT('Ctrl Pts',(-104.402969402854,116.37549340205,36.3618559391843));
#112910=CARTESIAN_POINT('Ctrl Pts',(-104.239497021779,116.488977660752,
36.3708279685322));
#112911=CARTESIAN_POINT('Ctrl Pts',(-104.156173410807,116.543391000969,
36.3754456328993));
#112912=CARTESIAN_POINT('Ctrl Pts',(-103.986906902067,116.647216931167,
36.3849112027978));
#112913=CARTESIAN_POINT('Ctrl Pts',(-103.900976151005,116.696648080365,
36.3897579283751));
#112914=CARTESIAN_POINT('Ctrl Pts',(-103.730017254356,116.788727057382,
36.3994697342576));
#112915=CARTESIAN_POINT('Ctrl Pts',(-103.645071839447,116.831556937593,
36.4043274428976));
#112916=CARTESIAN_POINT('Ctrl Pts',(-103.454939081854,116.921150742334,
36.4152564447986));
#112917=CARTESIAN_POINT('Ctrl Pts',(-103.349106960221,116.966871064593,
36.4213855692762));
#112918=CARTESIAN_POINT('Ctrl Pts',(-103.134820466705,117.051330956654,
36.4338723296767));
#112919=CARTESIAN_POINT('Ctrl Pts',(-103.026368950722,117.090080647584,
36.4402300081271));
#112920=CARTESIAN_POINT('Ctrl Pts',(-102.807993744273,117.160224270324,
36.4531052567912));
#112921=CARTESIAN_POINT('Ctrl Pts',(-102.698102326369,117.191701107492,
36.4596203631315));
#112922=CARTESIAN_POINT('Ctrl Pts',(-102.541591972151,117.231125321574,
36.4689505809148));
#112923=CARTESIAN_POINT('Ctrl Pts',(-102.496125435561,117.241950154249,
36.4716669613575));
#112924=CARTESIAN_POINT('Ctrl Pts',(-102.334426828345,117.278212191199,
36.4813482955125));
#112925=CARTESIAN_POINT('Ctrl Pts',(-102.217946909004,117.300285957295,
36.4883576310095));
#112926=CARTESIAN_POINT('Ctrl Pts',(-101.983882071267,117.336686568465,
36.5025160359327));
#112927=CARTESIAN_POINT('Ctrl Pts',(-101.866294422825,117.351000354263,
36.5096657367661));
#112928=CARTESIAN_POINT('Ctrl Pts',(-101.631289955286,117.371732507439,
36.5240326674042));
#112929=CARTESIAN_POINT('Ctrl Pts',(-101.513879735158,117.378219331113,
36.5312491070791));
#112930=CARTESIAN_POINT('Ctrl Pts',(-101.356786687079,117.381693707702,
36.5409538279977));
#112931=CARTESIAN_POINT('Ctrl Pts',(-101.31745656584,117.382130574689,36.5433875620278));
#112932=CARTESIAN_POINT('Ctrl Pts',(-101.278084483728,117.382132561127,
36.545827692099));
#112933=CARTESIAN_POINT('Origin',(-112.088861448417,-499998.738422306,14.066780766702));
#112934=CARTESIAN_POINT('',(-129.255081901669,73.7528518067642,12.262538293561));
#112935=CARTESIAN_POINT('',(-125.992805398178,83.0299628595022,12.6054173706856));
#112936=CARTESIAN_POINT('Ctrl Pts',(-129.255081901669,73.7528518067642,
12.262538293561));
#112937=CARTESIAN_POINT('Ctrl Pts',(-129.255081901957,73.971440451621,12.2625382935307));
#112938=CARTESIAN_POINT('Ctrl Pts',(-129.251206654156,74.1898329695959,
12.2629455985074));
#112939=CARTESIAN_POINT('Ctrl Pts',(-129.236002369627,74.6115520601323,
12.2645436342383));
#112940=CARTESIAN_POINT('Ctrl Pts',(-129.225191275467,74.8149058183063,
12.2656799269035));
#112941=CARTESIAN_POINT('Ctrl Pts',(-129.194185365199,75.2517935741666,
12.2689387792581));
#112942=CARTESIAN_POINT('Ctrl Pts',(-129.172806815078,75.4854186250744,
12.2711857543241));
#112943=CARTESIAN_POINT('Ctrl Pts',(-129.125443818744,75.9046366295849,
12.2761638051076));
#112944=CARTESIAN_POINT('Ctrl Pts',(-129.101220642734,76.0905454781967,
12.2787097635184));
#112945=CARTESIAN_POINT('Ctrl Pts',(-128.950518546507,77.1070226967902,
12.2945491920952));
#112946=CARTESIAN_POINT('Ctrl Pts',(-128.762926867786,77.9228192716236,
12.3142658720294));
#112947=CARTESIAN_POINT('Ctrl Pts',(-128.367941588133,79.1187110680145,
12.3557804977885));
#112948=CARTESIAN_POINT('Ctrl Pts',(-128.216214365583,79.5148088657898,
12.3717276714836));
#112949=CARTESIAN_POINT('Ctrl Pts',(-127.875481221672,80.2842486838208,
12.4075401680041));
#112950=CARTESIAN_POINT('Ctrl Pts',(-127.686894927062,80.6573286732985,
12.4273613862807));
#112951=CARTESIAN_POINT('Ctrl Pts',(-127.195794810548,81.5108330504436,
12.4789780884657));
#112952=CARTESIAN_POINT('Ctrl Pts',(-126.877163035743,81.9809602565681,
12.512467637488));
#112953=CARTESIAN_POINT('Ctrl Pts',(-126.35228233872,82.6327548900584,12.5676348217543));
#112954=CARTESIAN_POINT('Ctrl Pts',(-126.177051848252,82.8342388609942,
12.5860522884502));
#112955=CARTESIAN_POINT('Ctrl Pts',(-125.992805398178,83.0299628595023,
12.6054173706856));
#112956=CARTESIAN_POINT('Ctrl Pts',(-125.992805398178,83.0299628595022,
12.6054173706856));
#112957=CARTESIAN_POINT('Ctrl Pts',(-122.360017406891,86.8890537190422,
12.9872387743922));
#112958=CARTESIAN_POINT('Ctrl Pts',(-118.690969000446,90.7129888187684,
13.3728713013043));
#112959=CARTESIAN_POINT('Ctrl Pts',(-114.988593550434,94.5046079340522,
13.7620066416442));
#112960=CARTESIAN_POINT('',(-125.807221986452,-80.4026299121424,12.6249229732531));
#112961=CARTESIAN_POINT('Ctrl Pts',(-114.988593550406,-91.1349023270536,
13.7620066416471));
#112962=CARTESIAN_POINT('Ctrl Pts',(-118.617047775942,-87.580150248464,
13.3806407350756));
#112963=CARTESIAN_POINT('Ctrl Pts',(-122.224044752088,-84.0035274895822,
13.0015300762922));
#112964=CARTESIAN_POINT('Ctrl Pts',(-125.807221986452,-80.4026299121425,
12.624922973253));
#112965=CARTESIAN_POINT('',(-129.255081901669,-71.8645200551892,12.262538293561));
#112966=CARTESIAN_POINT('Ctrl Pts',(-125.807221986452,-80.4026299121424,
12.6249229732531));
#112967=CARTESIAN_POINT('Ctrl Pts',(-126.301056252519,-79.9063534243997,
12.5730189003701));
#112968=CARTESIAN_POINT('Ctrl Pts',(-126.744307240256,-79.3739565960268,
12.5264313442733));
#112969=CARTESIAN_POINT('Ctrl Pts',(-127.189674292138,-78.7309481807086,
12.4796213808727));
#112970=CARTESIAN_POINT('Ctrl Pts',(-127.240765092686,-78.6553083105722,
12.474251521352));
#112971=CARTESIAN_POINT('Ctrl Pts',(-127.506225185551,-78.2522272320489,
12.4463505412978));
#112972=CARTESIAN_POINT('Ctrl Pts',(-127.70543863452,-77.9139635891774,
12.4254123640893));
#112973=CARTESIAN_POINT('Ctrl Pts',(-128.071042378049,-77.2139980539432,
12.3869858622154));
#112974=CARTESIAN_POINT('Ctrl Pts',(-128.23724248121,-76.8519919802736,
12.3695175274716));
#112975=CARTESIAN_POINT('Ctrl Pts',(-128.675697088027,-75.7553920741997,
12.3234340913234));
#112976=CARTESIAN_POINT('Ctrl Pts',(-128.892726300892,-75.0023704183585,
12.3006234018749));
#112977=CARTESIAN_POINT('Ctrl Pts',(-129.076833529852,-74.0208502979,12.2812729523682));
#112978=CARTESIAN_POINT('Ctrl Pts',(-129.110602699078,-73.8113983647988,
12.2777236698766));
#112979=CARTESIAN_POINT('Ctrl Pts',(-129.163758686266,-73.4187946552972,
12.2721367616516));
#112980=CARTESIAN_POINT('Ctrl Pts',(-129.184474291203,-73.2359216585523,
12.2699594727398));
#112981=CARTESIAN_POINT('Ctrl Pts',(-129.217212896573,-72.8778146382953,
12.2665185065071));
#112982=CARTESIAN_POINT('Ctrl Pts',(-129.229588368487,-72.7026455120808,
12.265217783958));
#112983=CARTESIAN_POINT('Ctrl Pts',(-129.247316372937,-72.3509766735817,
12.2633544852674));
#112984=CARTESIAN_POINT('Ctrl Pts',(-129.252632293277,-72.174473956941,
12.2627957579282));
#112985=CARTESIAN_POINT('Ctrl Pts',(-129.254858416879,-71.953358581843,
12.2625617827521));
#112986=CARTESIAN_POINT('Ctrl Pts',(-129.255081901717,-71.908946034546,
12.262538293556));
#112987=CARTESIAN_POINT('Ctrl Pts',(-129.255081901669,-71.8645200551892,
12.262538293561));
#112988=CARTESIAN_POINT('',(-129.255081901669,-499998.738422306,12.262538293561));
#112989=CARTESIAN_POINT('Origin',(-60.7472334064987,95.1040485975312,16.8912048595294));
#112990=CARTESIAN_POINT('',(-59.8852557419165,97.7498837783154,16.8528731097443));
#112991=CARTESIAN_POINT('',(-60.5812203611184,111.14104099466,16.9697359683365));
#112992=CARTESIAN_POINT('',(-59.7504665171283,95.1563845537741,16.8302399848963));
#112993=CARTESIAN_POINT('Ctrl Pts',(-59.8852557419165,97.7498837783154,
16.8528731097443));
#112994=CARTESIAN_POINT('Ctrl Pts',(-59.8848461010601,97.7035331447575,
16.819780475672));
#112995=CARTESIAN_POINT('Ctrl Pts',(-59.8860491631835,97.6573288219853,
16.786764102339));
#112996=CARTESIAN_POINT('Ctrl Pts',(-59.888898324062,97.6112839407212,16.7538178374912));
#112997=CARTESIAN_POINT('Ctrl Pts',(-59.8904934813416,97.5855048321814,
16.735372240192));
#112998=CARTESIAN_POINT('Ctrl Pts',(-59.8926055203249,97.559775652614,16.7169487809301));
#112999=CARTESIAN_POINT('Ctrl Pts',(-59.8952470586902,97.5340983344477,
16.6985487575104));
#113000=CARTESIAN_POINT('Ctrl Pts',(-59.8995845148249,97.4919356906386,
16.6683355698055));
#113001=CARTESIAN_POINT('Ctrl Pts',(-59.9053475863048,97.4499130504691,
16.6381819448641));
#113002=CARTESIAN_POINT('Ctrl Pts',(-59.9126300796193,97.4080403784994,
16.6080868267426));
#113003=CARTESIAN_POINT('Ctrl Pts',(-59.9167226276442,97.3845091628063,
16.5911742514874));
#113004=CARTESIAN_POINT('Ctrl Pts',(-59.9212957940618,97.3610252647475,
16.5742806192273));
#113005=CARTESIAN_POINT('Ctrl Pts',(-59.9263718688384,97.3375901193478,
16.5574103548749));
#113006=CARTESIAN_POINT('Ctrl Pts',(-59.9304695102041,97.318672190549,16.5437919004385));
#113007=CARTESIAN_POINT('Ctrl Pts',(-59.9348948906769,97.2997880426682,
16.5301887119624));
#113008=CARTESIAN_POINT('Ctrl Pts',(-59.9396657546585,97.2809248359702,
16.5165947728394));
#113009=CARTESIAN_POINT('Ctrl Pts',(-59.9491638175934,97.2433710668701,
16.4895313122539));
#113010=CARTESIAN_POINT('Ctrl Pts',(-59.95997805596,97.2061219569131,16.4626526473851));
#113011=CARTESIAN_POINT('Ctrl Pts',(-59.9722171199001,97.1692316225803,
16.4359896430547));
#113012=CARTESIAN_POINT('Ctrl Pts',(-59.9839812848004,97.1337727036266,
16.41036121418));
#113013=CARTESIAN_POINT('Ctrl Pts',(-59.9970616724709,97.0986448643818,
16.3849315201295));
#113014=CARTESIAN_POINT('Ctrl Pts',(-60.0115910172636,97.0639253185484,
16.3597468624898));
#113015=CARTESIAN_POINT('Ctrl Pts',(-60.0253797037306,97.0309756612447,
16.3358460360642));
#113016=CARTESIAN_POINT('Ctrl Pts',(-60.0404733259911,96.9983934862615,
16.3121653838964));
#113017=CARTESIAN_POINT('Ctrl Pts',(-60.0570202044385,96.9662759484349,
16.2887690468192));
#113018=CARTESIAN_POINT('Ctrl Pts',(-60.0612379937798,96.9580892074044,
16.2828053346023));
#113019=CARTESIAN_POINT('Ctrl Pts',(-60.065550393801,96.9499328310907,16.2768602487954));
#113020=CARTESIAN_POINT('Ctrl Pts',(-60.0699602566017,96.9418088065046,
16.2709351966225));
#113021=CARTESIAN_POINT('Ctrl Pts',(-60.0846304854586,96.914782727621,16.2512244084882));
#113022=CARTESIAN_POINT('Ctrl Pts',(-60.1003688157383,96.888130341669,16.2317452049079));
#113023=CARTESIAN_POINT('Ctrl Pts',(-60.1172961639286,96.8619294133939,
16.2125569232725));
#113024=CARTESIAN_POINT('Ctrl Pts',(-60.1341199416728,96.83588879622,16.1934860456668));
#113025=CARTESIAN_POINT('Ctrl Pts',(-60.1520105647004,96.8104573202395,
16.1748228053602));
#113026=CARTESIAN_POINT('Ctrl Pts',(-60.1711084435802,96.7857174268657,
16.1566053121654));
#113027=CARTESIAN_POINT('Ctrl Pts',(-60.1724843656456,96.7839350213219,
16.1552928181957));
#113028=CARTESIAN_POINT('Ctrl Pts',(-60.1738665621115,96.7821562049043,
16.1539826590408));
#113029=CARTESIAN_POINT('Ctrl Pts',(-60.1752550890472,96.7803810081698,
16.1526748590305));
#113030=CARTESIAN_POINT('Ctrl Pts',(-60.1804297939359,96.77376527823,16.1478010039162));
#113031=CARTESIAN_POINT('Ctrl Pts',(-60.1856925643929,96.7671999920893,
16.1429597674921));
#113032=CARTESIAN_POINT('Ctrl Pts',(-60.1910466821609,96.7606870785783,
16.1381523577117));
#113033=CARTESIAN_POINT('Ctrl Pts',(-60.2105753489215,96.7369318077551,
16.1206177595481));
#113034=CARTESIAN_POINT('Ctrl Pts',(-60.2313842378545,96.7137841725085,
16.1034704990395));
#113035=CARTESIAN_POINT('Ctrl Pts',(-60.2536142454339,96.6914397844754,
16.0868535524741));
#113036=CARTESIAN_POINT('Ctrl Pts',(-60.2756813715354,96.669259115997,16.07035835993));
#113037=CARTESIAN_POINT('Ctrl Pts',(-60.2991216953935,96.647943705634,16.054416435547));
#113038=CARTESIAN_POINT('Ctrl Pts',(-60.3238672212036,96.6278575089899,
16.0393079176386));
#113039=CARTESIAN_POINT('Ctrl Pts',(-60.3339277547831,96.6196912708839,
16.0331654031121));
#113040=CARTESIAN_POINT('Ctrl Pts',(-60.3442032798328,96.6117285969344,
16.027160595876));
#113041=CARTESIAN_POINT('Ctrl Pts',(-60.3546862972767,96.6039954942754,
16.0213117340944));
#113042=CARTESIAN_POINT('Ctrl Pts',(-60.3756640019543,96.5885206803974,
16.0096074995253));
#113043=CARTESIAN_POINT('Ctrl Pts',(-60.3975451015881,96.5738908256789,
15.998486940541));
#113044=CARTESIAN_POINT('Ctrl Pts',(-60.4203006213847,96.560341407499,15.9880907758407));
#113045=CARTESIAN_POINT('Ctrl Pts',(-60.442681693124,96.5470149485554,15.9778656827623));
#113046=CARTESIAN_POINT('Ctrl Pts',(-60.466118804805,96.5346289946715,15.9682477754098));
#113047=CARTESIAN_POINT('Ctrl Pts',(-60.4905174045438,96.5234199394856,
15.959438569299));
#113048=CARTESIAN_POINT('Ctrl Pts',(-60.5149160042826,96.5122108842997,
15.9506293631883));
#113049=CARTESIAN_POINT('Ctrl Pts',(-60.5402756886246,96.5021784512325,
15.9426301721852));
#113050=CARTESIAN_POINT('Ctrl Pts',(-60.5664477881506,96.4935966872886,
15.935625510934));
#113051=CARTESIAN_POINT('Ctrl Pts',(-60.5813211564072,96.4887197481916,
15.9316448250819));
#113052=CARTESIAN_POINT('Ctrl Pts',(-60.5964510376194,96.4843085361806,
15.9279867802398));
#113053=CARTESIAN_POINT('Ctrl Pts',(-60.6117624225978,96.4804247327772,
15.924686422202));
#113054=CARTESIAN_POINT('Ctrl Pts',(-60.633568270727,96.4748935788484,15.9199861872955));
#113055=CARTESIAN_POINT('Ctrl Pts',(-60.6557554304173,96.4703889697434,
15.9160071997619));
#113056=CARTESIAN_POINT('Ctrl Pts',(-60.6782218117029,96.4669918069959,
15.9127984150017));
#113057=CARTESIAN_POINT('Ctrl Pts',(-60.700971740875,96.4635517687044,15.9095491322136));
#113058=CARTESIAN_POINT('Ctrl Pts',(-60.724008249154,96.4612475657366,15.9070895982051));
#113059=CARTESIAN_POINT('Ctrl Pts',(-60.7472203515146,96.4601180961881,
15.905450181735));
#113060=CARTESIAN_POINT('Ctrl Pts',(-60.7704324538753,96.4589886266395,
15.9038107652649));
#113061=CARTESIAN_POINT('Ctrl Pts',(-60.7938204474797,96.4590339775658,
15.9029915594136));
#113062=CARTESIAN_POINT('Ctrl Pts',(-60.8172640887116,96.460245750941,15.9030021343997));
#113063=CARTESIAN_POINT('Origin',(-61.5779872504888,111.088705038417,17.0307008429696));
#113064=CARTESIAN_POINT('Ctrl Pts',(-60.6175740520127,112.198187140357,
17.282876922839));
#113065=CARTESIAN_POINT('Ctrl Pts',(-60.6910130952025,112.692044021868,
16.5061159636369));
#113066=CARTESIAN_POINT('Ctrl Pts',(-61.6143409413831,112.683150792461,
16.5004503516593));
#113067=CARTESIAN_POINT('Ctrl Pts',(-60.613313307934,111.883528058776,17.0824169796844));
#113068=CARTESIAN_POINT('Ctrl Pts',(-60.6849325589133,112.232451022504,
16.2109892703127));
#113069=CARTESIAN_POINT('Ctrl Pts',(-61.6100802053646,112.211163062933,
16.1997610057108));
#113070=CARTESIAN_POINT('Ctrl Pts',(-60.6006098142223,111.514116302945,
16.9729917472404));
#113071=CARTESIAN_POINT('Ctrl Pts',(-60.6667046972707,111.69192084246,16.0449881924286));
#113072=CARTESIAN_POINT('Ctrl Pts',(-61.597376618254,111.657042073343,16.0356225667483));
#113073=CARTESIAN_POINT('Ctrl Pts',(-60.5812203611184,111.14104099466,16.9697359683365));
#113074=CARTESIAN_POINT('Ctrl Pts',(-60.6388985017047,111.146234135319,
16.0311648134067));
#113075=CARTESIAN_POINT('Ctrl Pts',(-61.5779872504888,111.097431573916,
16.0307389199054));
#113076=CARTESIAN_POINT('',(-60.6175740520127,112.198187140357,17.282876922839));
#113077=CARTESIAN_POINT('Origin',(-61.6143409413831,112.145851184114,17.3438417974722));
#113078=CARTESIAN_POINT('Origin',(-60.4853703285399,111.229334473348,18.6126666404506));
#113079=CARTESIAN_POINT('Origin',(-61.4416295944146,99.3909912762778,9.21809986942398));
#113080=CARTESIAN_POINT('',(-60.4448627050443,99.4433272325208,9.15713499479083));
#113081=CARTESIAN_POINT('Origin',(-65.7064752925357,112.382132567932,16.2524261861061));
#113082=CARTESIAN_POINT('',(-59.4604570386167,112.643812349146,36.5841246427607));
#113083=CARTESIAN_POINT('Ctrl Pts',(-64.4652776846634,117.382132567932,
36.5458276920988));
#113084=CARTESIAN_POINT('Ctrl Pts',(-63.8317867933532,117.382132567932,
36.5381016213073));
#113085=CARTESIAN_POINT('Ctrl Pts',(-63.1985563766322,117.26062529638,36.5329260499076));
#113086=CARTESIAN_POINT('Ctrl Pts',(-62.0213551504159,116.791735368202,
36.5283988532623));
#113087=CARTESIAN_POINT('Ctrl Pts',(-61.4778881735389,116.444513867529,
36.5290499942358));
#113088=CARTESIAN_POINT('Ctrl Pts',(-60.5578800023232,115.573494978458,
36.5360899083578));
#113089=CARTESIAN_POINT('Ctrl Pts',(-60.1816550118107,115.049996956423,
36.5424762619095));
#113090=CARTESIAN_POINT('Ctrl Pts',(-59.6498314817398,113.900865554815,
36.5600809375298));
#113091=CARTESIAN_POINT('Ctrl Pts',(-59.4944210456352,113.275726061128,
36.5712911997092));
#113092=CARTESIAN_POINT('Ctrl Pts',(-59.4604570386167,112.643812349146,
36.5841246427607));
#113093=CARTESIAN_POINT('',(-60.7226408456838,112.643812349146,15.9476018129404));
#113094=CARTESIAN_POINT('Origin',(65.7064752925356,112.382132567932,16.2524261861061));
#113095=CARTESIAN_POINT('',(59.4604570386166,112.643812349146,36.5841246427607));
#113096=CARTESIAN_POINT('',(60.7226408456837,112.643812349146,15.9476018129404));
#113097=CARTESIAN_POINT('Ctrl Pts',(64.4652776846633,117.382132567932,36.5458276920988));
#113098=CARTESIAN_POINT('Ctrl Pts',(63.8317867933532,117.382132567932,36.5381016213073));
#113099=CARTESIAN_POINT('Ctrl Pts',(63.1985563766321,117.26062529638,36.5329260499076));
#113100=CARTESIAN_POINT('Ctrl Pts',(62.0213551504158,116.791735368202,36.5283988532623));
#113101=CARTESIAN_POINT('Ctrl Pts',(61.4778881735389,116.444513867529,36.5290499942358));
#113102=CARTESIAN_POINT('Ctrl Pts',(60.5578800023231,115.573494978458,36.5360899083578));
#113103=CARTESIAN_POINT('Ctrl Pts',(60.1816550118106,115.049996956423,36.5424762619095));
#113104=CARTESIAN_POINT('Ctrl Pts',(59.6498314817398,113.900865554815,36.5600809375298));
#113105=CARTESIAN_POINT('Ctrl Pts',(59.4944210456351,113.275726061128,36.5712911997092));
#113106=CARTESIAN_POINT('Ctrl Pts',(59.4604570386166,112.643812349146,36.5841246427607));
#113107=CARTESIAN_POINT('Origin',(61.4416295944146,99.3909912762778,9.21809986942398));
#113108=CARTESIAN_POINT('',(60.6175740520126,112.198187140357,17.282876922839));
#113109=CARTESIAN_POINT('Origin',(61.614340941383,112.145851184114,17.3438417974722));
#113110=CARTESIAN_POINT('',(60.4448627050442,99.4433272325208,9.15713499479083));
#113111=CARTESIAN_POINT('Ctrl Pts',(61.614340941383,112.683150792461,16.5004503516593));
#113112=CARTESIAN_POINT('Ctrl Pts',(60.6910130952025,112.692044021868,16.5061159636369));
#113113=CARTESIAN_POINT('Ctrl Pts',(60.6175740520126,112.198187140357,17.282876922839));
#113114=CARTESIAN_POINT('Ctrl Pts',(61.6100802053645,112.211163062933,16.1997610057108));
#113115=CARTESIAN_POINT('Ctrl Pts',(60.6849325589132,112.232451022504,16.2109892703127));
#113116=CARTESIAN_POINT('Ctrl Pts',(60.613313307934,111.883528058776,17.0824169796844));
#113117=CARTESIAN_POINT('Ctrl Pts',(61.5973766182539,111.657042073343,16.0356225667483));
#113118=CARTESIAN_POINT('Ctrl Pts',(60.6667046972706,111.69192084246,16.0449881924286));
#113119=CARTESIAN_POINT('Ctrl Pts',(60.6006098142223,111.514116302945,16.9729917472404));
#113120=CARTESIAN_POINT('Ctrl Pts',(61.5779872504887,111.097431573916,16.0307389199054));
#113121=CARTESIAN_POINT('Ctrl Pts',(60.6388985017046,111.146234135319,16.0311648134067));
#113122=CARTESIAN_POINT('Ctrl Pts',(60.5812203611183,111.14104099466,16.9697359683365));
#113123=CARTESIAN_POINT('',(60.5812203611183,111.14104099466,16.9697359683365));
#113124=CARTESIAN_POINT('Origin',(61.5779872504887,111.088705038417,17.0307008429696));
#113125=CARTESIAN_POINT('Origin',(60.4853703285393,111.229334473346,18.6126666404583));
#113126=CARTESIAN_POINT('Origin',(60.7472334064986,95.1040485975312,16.8912048595294));
#113127=CARTESIAN_POINT('',(59.8852557419165,97.7498837783154,16.8528731097443));
#113128=CARTESIAN_POINT('',(59.7504665171283,95.1563845537741,16.8302399848963));
#113129=CARTESIAN_POINT('Ctrl Pts',(59.8852557419164,97.7498837783154,16.8528731097443));
#113130=CARTESIAN_POINT('Ctrl Pts',(59.8848461010601,97.7035331447628,16.8197804756757));
#113131=CARTESIAN_POINT('Ctrl Pts',(59.8860491631831,97.6573288219958,16.7867641023465));
#113132=CARTESIAN_POINT('Ctrl Pts',(59.888898324061,97.6112839407369,16.7538178375025));
#113133=CARTESIAN_POINT('Ctrl Pts',(59.8904934813407,97.5855048321919,16.7353722401995));
#113134=CARTESIAN_POINT('Ctrl Pts',(59.8926055203243,97.5597756526193,16.7169487809339));
#113135=CARTESIAN_POINT('Ctrl Pts',(59.8952470586901,97.5340983344478,16.6985487575105));
#113136=CARTESIAN_POINT('Ctrl Pts',(59.8995845148242,97.4919356906452,16.6683355698101));
#113137=CARTESIAN_POINT('Ctrl Pts',(59.9053475863029,97.449913050482,16.6381819448734));
#113138=CARTESIAN_POINT('Ctrl Pts',(59.9126300796158,97.4080403785186,16.6080868267565));
#113139=CARTESIAN_POINT('Ctrl Pts',(59.9167226276416,97.3845091628191,16.5911742514967));
#113140=CARTESIAN_POINT('Ctrl Pts',(59.9212957940603,97.3610252647539,16.5742806192319));
#113141=CARTESIAN_POINT('Ctrl Pts',(59.9263718688383,97.3375901193478,16.5574103548749));
#113142=CARTESIAN_POINT('Ctrl Pts',(59.930469510204,97.318672190549,16.5437919004385));
#113143=CARTESIAN_POINT('Ctrl Pts',(59.9348948906768,97.2997880426682,16.5301887119624));
#113144=CARTESIAN_POINT('Ctrl Pts',(59.9396657546584,97.2809248359702,16.5165947728393));
#113145=CARTESIAN_POINT('Ctrl Pts',(59.9491638175934,97.2433710668701,16.4895313122538));
#113146=CARTESIAN_POINT('Ctrl Pts',(59.95997805596,97.206121956913,16.462652647385));
#113147=CARTESIAN_POINT('Ctrl Pts',(59.9722171199001,97.1692316225801,16.4359896430545));
#113148=CARTESIAN_POINT('Ctrl Pts',(59.9839812848004,97.1337727036264,16.4103612141798));
#113149=CARTESIAN_POINT('Ctrl Pts',(59.9970616724709,97.0986448643816,16.3849315201293));
#113150=CARTESIAN_POINT('Ctrl Pts',(60.0115910172636,97.0639253185483,16.3597468624897));
#113151=CARTESIAN_POINT('Ctrl Pts',(60.0253797037305,97.0309756612446,16.3358460360641));
#113152=CARTESIAN_POINT('Ctrl Pts',(60.0404733259911,96.9983934862613,16.3121653838963));
#113153=CARTESIAN_POINT('Ctrl Pts',(60.0570202044385,96.9662759484347,16.288769046819));
#113154=CARTESIAN_POINT('Ctrl Pts',(60.0612379937798,96.9580892074043,16.2828053346021));
#113155=CARTESIAN_POINT('Ctrl Pts',(60.065550393801,96.9499328310906,16.2768602487953));
#113156=CARTESIAN_POINT('Ctrl Pts',(60.0699602566017,96.9418088065046,16.2709351966225));
#113157=CARTESIAN_POINT('Ctrl Pts',(60.0846304854585,96.914782727621,16.2512244084882));
#113158=CARTESIAN_POINT('Ctrl Pts',(60.1003688157382,96.888130341669,16.2317452049079));
#113159=CARTESIAN_POINT('Ctrl Pts',(60.1172961639285,96.8619294133939,16.2125569232725));
#113160=CARTESIAN_POINT('Ctrl Pts',(60.1341199416771,96.8358887962132,16.1934860456618));
#113161=CARTESIAN_POINT('Ctrl Pts',(60.1520105647097,96.8104573202262,16.1748228053503));
#113162=CARTESIAN_POINT('Ctrl Pts',(60.1711084435951,96.7857174268462,16.156605312151));
#113163=CARTESIAN_POINT('Ctrl Pts',(60.1724843656556,96.783935021309,16.1552928181861));
#113164=CARTESIAN_POINT('Ctrl Pts',(60.1738665621165,96.7821562048979,16.153982659036));
#113165=CARTESIAN_POINT('Ctrl Pts',(60.1752550890471,96.7803810081698,16.1526748590305));
#113166=CARTESIAN_POINT('Ctrl Pts',(60.1804297939358,96.77376527823,16.1478010039162));
#113167=CARTESIAN_POINT('Ctrl Pts',(60.1856925643928,96.7671999920893,16.1429597674921));
#113168=CARTESIAN_POINT('Ctrl Pts',(60.1910466821608,96.7606870785783,16.1381523577117));
#113169=CARTESIAN_POINT('Ctrl Pts',(60.2105753489214,96.7369318077551,16.1206177595481));
#113170=CARTESIAN_POINT('Ctrl Pts',(60.2313842378545,96.7137841725085,16.1034704990395));
#113171=CARTESIAN_POINT('Ctrl Pts',(60.2536142454339,96.6914397844754,16.0868535524741));
#113172=CARTESIAN_POINT('Ctrl Pts',(60.2756813715354,96.669259115997,16.0703583599299));
#113173=CARTESIAN_POINT('Ctrl Pts',(60.2991216953934,96.647943705634,16.054416435547));
#113174=CARTESIAN_POINT('Ctrl Pts',(60.3238672212035,96.6278575089898,16.0393079176386));
#113175=CARTESIAN_POINT('Ctrl Pts',(60.333927754783,96.6196912708838,16.0331654031121));
#113176=CARTESIAN_POINT('Ctrl Pts',(60.3442032798327,96.6117285969345,16.027160595876));
#113177=CARTESIAN_POINT('Ctrl Pts',(60.3546862972766,96.6039954942754,16.0213117340944));
#113178=CARTESIAN_POINT('Ctrl Pts',(60.3756640019543,96.5885206803974,16.0096074995253));
#113179=CARTESIAN_POINT('Ctrl Pts',(60.397545101588,96.5738908256788,15.998486940541));
#113180=CARTESIAN_POINT('Ctrl Pts',(60.4203006213846,96.560341407499,15.9880907758407));
#113181=CARTESIAN_POINT('Ctrl Pts',(60.4426816931239,96.5470149485555,15.9778656827623));
#113182=CARTESIAN_POINT('Ctrl Pts',(60.4661188048049,96.5346289946715,15.9682477754098));
#113183=CARTESIAN_POINT('Ctrl Pts',(60.4905174045437,96.5234199394856,15.959438569299));
#113184=CARTESIAN_POINT('Ctrl Pts',(60.5149160042825,96.5122108842997,15.9506293631883));
#113185=CARTESIAN_POINT('Ctrl Pts',(60.5402756886245,96.5021784512325,15.9426301721852));
#113186=CARTESIAN_POINT('Ctrl Pts',(60.5664477881505,96.4935966872886,15.935625510934));
#113187=CARTESIAN_POINT('Ctrl Pts',(60.5813211564071,96.4887197481916,15.9316448250819));
#113188=CARTESIAN_POINT('Ctrl Pts',(60.5964510376193,96.4843085361806,15.9279867802398));
#113189=CARTESIAN_POINT('Ctrl Pts',(60.6117624225978,96.4804247327772,15.924686422202));
#113190=CARTESIAN_POINT('Ctrl Pts',(60.633568270727,96.4748935788484,15.9199861872955));
#113191=CARTESIAN_POINT('Ctrl Pts',(60.6557554304172,96.4703889697434,15.9160071997619));
#113192=CARTESIAN_POINT('Ctrl Pts',(60.6782218117028,96.4669918069959,15.9127984150017));
#113193=CARTESIAN_POINT('Ctrl Pts',(60.7009717408749,96.4635517687044,15.9095491322136));
#113194=CARTESIAN_POINT('Ctrl Pts',(60.724008249154,96.4612475657366,15.9070895982051));
#113195=CARTESIAN_POINT('Ctrl Pts',(60.7472203515146,96.4601180961881,15.905450181735));
#113196=CARTESIAN_POINT('Ctrl Pts',(60.7704324538752,96.4589886266395,15.9038107652649));
#113197=CARTESIAN_POINT('Ctrl Pts',(60.7938204474797,96.4590339775658,15.9029915594136));
#113198=CARTESIAN_POINT('Ctrl Pts',(60.8172640887115,96.460245750941,15.9030021343997));
#113199=CARTESIAN_POINT('Origin',(-3.99897775553937E-14,96.4689722864394,
14.9030402113354));
#113200=CARTESIAN_POINT('',(60.8172640887115,95.6535176557944,15.4818612072916));
#113201=CARTESIAN_POINT('Origin',(60.8172640887115,96.4689722864394,14.9030402113355));
#113202=CARTESIAN_POINT('',(-3.99897775553937E-14,95.6535176557944,15.4818612072916));
#113203=CARTESIAN_POINT('Ctrl Pts',(68.9478565440142,95.6664891870282,15.5001367554283));
#113204=CARTESIAN_POINT('Ctrl Pts',(71.3192637305299,95.8504853352839,15.7593824405464));
#113205=CARTESIAN_POINT('Ctrl Pts',(73.5729943588544,96.6323538710381,15.5749514240833));
#113206=CARTESIAN_POINT('Ctrl Pts',(69.1225776125731,94.9372268375629,14.472625477555));
#113207=CARTESIAN_POINT('Ctrl Pts',(71.4210992889411,95.1175930465774,14.7251711528806));
#113208=CARTESIAN_POINT('Ctrl Pts',(73.6127431150803,95.8579590873837,14.5575946693436));
#113209=CARTESIAN_POINT('Ctrl Pts',(69.2982961305912,94.2035855157254,13.4483775878183));
#113210=CARTESIAN_POINT('Ctrl Pts',(71.5236546797008,94.379573789557,13.6932825174903));
#113211=CARTESIAN_POINT('Ctrl Pts',(73.6518838499023,95.0803582004803,13.5426199735194));
#113212=CARTESIAN_POINT('Ctrl Pts',(69.4750294416417,93.4655687471086,12.4273933535634));
#113213=CARTESIAN_POINT('Ctrl Pts',(71.6269288043401,93.6365403131704,12.6639181601503));
#113214=CARTESIAN_POINT('Ctrl Pts',(73.6904753045967,94.2996177625581,12.5299395607154));
#113215=CARTESIAN_POINT('Origin',(148.014022562116,-248.538026028105,273.239342614348));
#113216=CARTESIAN_POINT('Origin',(-3.99897775553937E-14,92.3899691805399,
13.5));
#113217=CARTESIAN_POINT('',(-3.99897775553937E-14,93.6061099707406,12.6219330444607));
#113218=CARTESIAN_POINT('Ctrl Pts',(-73.5729943588545,96.6323538710381,
15.5749514240833));
#113219=CARTESIAN_POINT('Ctrl Pts',(-71.31926373053,95.8504853352839,15.7593824405464));
#113220=CARTESIAN_POINT('Ctrl Pts',(-68.9478565440143,95.6664891870282,
15.5001367554283));
#113221=CARTESIAN_POINT('Ctrl Pts',(-73.6127431149007,95.8579590873342,
14.5575946693748));
#113222=CARTESIAN_POINT('Ctrl Pts',(-71.4210992888287,95.1175930465719,
14.7251711528794));
#113223=CARTESIAN_POINT('Ctrl Pts',(-69.1225776125631,94.9372268375609,
14.4726254775522));
#113224=CARTESIAN_POINT('Ctrl Pts',(-73.6518838501414,95.0803582005403,
13.5426199734824));
#113225=CARTESIAN_POINT('Ctrl Pts',(-71.5236546801357,94.3795737898725,
13.6932825173016));
#113226=CARTESIAN_POINT('Ctrl Pts',(-69.2982961313832,94.2035855157914,
13.4483775879096));
#113227=CARTESIAN_POINT('Ctrl Pts',(-73.6904753045968,94.2996177625581,
12.5299395607154));
#113228=CARTESIAN_POINT('Ctrl Pts',(-71.6269288043402,93.6365403131704,
12.6639181601503));
#113229=CARTESIAN_POINT('Ctrl Pts',(-69.4750294416417,93.4655687471086,
12.4273933535634));
#113230=CARTESIAN_POINT('Origin',(-148.014022558215,-248.538026029865,273.239342615056));
#113231=CARTESIAN_POINT('Origin',(-3.10644960206163E-14,96.4689722864394,
14.9030402113354));
#113232=CARTESIAN_POINT('',(-60.8172640887116,95.6535176557944,15.4818612072916));
#113233=CARTESIAN_POINT('Origin',(-60.8172640887116,96.4689722864394,14.9030402113355));
#113234=CARTESIAN_POINT('',(-3.10644960206163E-14,95.6535176557944,15.4818612072916));
#113235=CARTESIAN_POINT('Ctrl Pts',(-60.8172640887116,95.6535176557944,
15.4818612072917));
#113236=CARTESIAN_POINT('Ctrl Pts',(-60.8172640887116,95.9492841946093,
15.8985430404514));
#113237=CARTESIAN_POINT('Ctrl Pts',(-60.8172640887116,96.460245750941,15.9030021343997));
#113238=CARTESIAN_POINT('Ctrl Pts',(-60.6769743238134,95.6535176602904,
15.4818612136256));
#113239=CARTESIAN_POINT('Ctrl Pts',(-60.7211730067771,95.9479585014272,
15.8966753773128));
#113240=CARTESIAN_POINT('Ctrl Pts',(-60.7469335588512,96.4566104557252,
15.902970409659));
#113241=CARTESIAN_POINT('Ctrl Pts',(-60.5398437859244,95.6638956307076,
15.4964801132066));
#113242=CARTESIAN_POINT('Ctrl Pts',(-60.6268489559332,95.9557194656145,
15.9076442631338));
#113243=CARTESIAN_POINT('Ctrl Pts',(-60.6784531723774,96.4635078012651,
15.910311426071));
#113244=CARTESIAN_POINT('Ctrl Pts',(-60.2716845881702,95.7044377529287,
15.5536113626405));
#113245=CARTESIAN_POINT('Ctrl Pts',(-60.4448088604881,95.9883162620351,
15.9537171276982));
#113246=CARTESIAN_POINT('Ctrl Pts',(-60.5450783835101,96.4973866925681,
15.9390608910454));
#113247=CARTESIAN_POINT('Ctrl Pts',(-60.140493813285,95.7350218168092,15.5967164334168));
#113248=CARTESIAN_POINT('Ctrl Pts',(-60.3566037948735,96.0136448458933,
15.9895183413379));
#113249=CARTESIAN_POINT('Ctrl Pts',(-60.4801104508841,96.5247867440958,
15.9607681981827));
#113250=CARTESIAN_POINT('Ctrl Pts',(-59.8978951172557,95.8119321403103,
15.7051784269493));
#113251=CARTESIAN_POINT('Ctrl Pts',(-60.1976289441868,96.0774695813699,
16.0797742949552));
#113252=CARTESIAN_POINT('Ctrl Pts',(-60.3605065805517,96.5959529860326,
16.0154082290025));
#113253=CARTESIAN_POINT('Ctrl Pts',(-59.7834226206922,95.8590813858124,
15.7716967309481));
#113254=CARTESIAN_POINT('Ctrl Pts',(-60.1245864518891,96.1169003035667,
16.1355517349779));
#113255=CARTESIAN_POINT('Ctrl Pts',(-60.3043558634468,96.6404685570525,
16.0489259086608));
#113256=CARTESIAN_POINT('Ctrl Pts',(-59.5754263533047,95.9656827893579,
15.9222058858046));
#113257=CARTESIAN_POINT('Ctrl Pts',(-59.9975386535291,96.2053685929994,
16.2607734929701));
#113258=CARTESIAN_POINT('Ctrl Pts',(-60.2028805210517,96.7424328111014,
16.1247766401812));
#113259=CARTESIAN_POINT('Ctrl Pts',(-59.4820892103873,96.0247363876313,
16.0056333913646));
#113260=CARTESIAN_POINT('Ctrl Pts',(-59.9435417204103,96.254379873378,16.3301812447283));
#113261=CARTESIAN_POINT('Ctrl Pts',(-60.1576389754986,96.7994849536663,
16.166825647371));
#113262=CARTESIAN_POINT('Ctrl Pts',(-59.2305871712051,96.2172259814526,
16.2778110360859));
#113263=CARTESIAN_POINT('Ctrl Pts',(-59.8075672262441,96.4135789677004,
16.5557898971817));
#113264=CARTESIAN_POINT('Ctrl Pts',(-60.0366105407885,96.9868183328491,
16.3040194750755));
#113265=CARTESIAN_POINT('Ctrl Pts',(-59.1060200055268,96.3621240696263,
16.4830007426463));
#113266=CARTESIAN_POINT('Ctrl Pts',(-59.7583453693003,96.5315602227497,
16.7232064713783));
#113267=CARTESIAN_POINT('Ctrl Pts',(-59.9779691959763,97.1295143832523,
16.4074611329661));
#113268=CARTESIAN_POINT('Ctrl Pts',(-58.9372328602719,96.667179206824,16.9158968617564));
#113269=CARTESIAN_POINT('Ctrl Pts',(-59.731966718765,96.7686280190932,17.060108907911));
#113270=CARTESIAN_POINT('Ctrl Pts',(-59.9013697542546,97.432359569997,16.6257141966452));
#113271=CARTESIAN_POINT('Ctrl Pts',(-58.8940433901935,96.8237047967503,
17.1384376287079));
#113272=CARTESIAN_POINT('Ctrl Pts',(-59.7575915236174,96.8862074614732,
17.2274668246868));
#113273=CARTESIAN_POINT('Ctrl Pts',(-59.8838329236288,97.5888926842522,
16.7379314365633));
#113274=CARTESIAN_POINT('Ctrl Pts',(-58.8884888525462,96.9837153517007,
17.3664085181767));
#113275=CARTESIAN_POINT('Ctrl Pts',(-59.8132522341396,96.9942863396969,
17.3814692592433));
#113276=CARTESIAN_POINT('Ctrl Pts',(-59.8852557419166,97.7498837783157,
16.8528731097443));
#113277=CARTESIAN_POINT('',(-58.8884888525462,96.9837153517005,17.3664085181763));
#113278=CARTESIAN_POINT('Origin',(-58.8884888525462,97.8022197345584,16.7919082351108));
#113279=CARTESIAN_POINT('Ctrl Pts',(-60.8172640887116,95.6535176557944,
15.4818612072917));
#113280=CARTESIAN_POINT('Ctrl Pts',(-60.6769756676475,95.6535176602904,
15.4818612136256));
#113281=CARTESIAN_POINT('Ctrl Pts',(-60.5398573329659,95.6638938660256,
15.4964776264158));
#113282=CARTESIAN_POINT('Ctrl Pts',(-60.4057642521799,95.6841668238529,
15.5250459239845));
#113283=CARTESIAN_POINT('Ctrl Pts',(-60.2720011935632,95.7043898870338,
15.5535439108903));
#113284=CARTESIAN_POINT('Ctrl Pts',(-60.1410911541228,95.7348810187365,
15.5965179878411));
#113285=CARTESIAN_POINT('Ctrl Pts',(-60.0199971789967,95.7732233225099,
15.650589714718));
#113286=CARTESIAN_POINT('Ctrl Pts',(-60.0197297229212,95.7733080078304,
15.6507091410714));
#113287=CARTESIAN_POINT('Ctrl Pts',(-60.0194623146334,95.7733927314682,
15.6508286215863));
#113288=CARTESIAN_POINT('Ctrl Pts',(-60.0191949542085,95.7734774933972,
15.6509481562264));
#113289=CARTESIAN_POINT('Ctrl Pts',(-59.8982623174883,95.8118170628204,
15.7050161403327));
#113290=CARTESIAN_POINT('Ctrl Pts',(-59.7840750776877,95.8588100448296,
15.7713139074062));
#113291=CARTESIAN_POINT('Ctrl Pts',(-59.6802776563893,95.9119455682465,
15.8463349934613));
#113292=CARTESIAN_POINT('Ctrl Pts',(-59.6799933289285,95.9120911199207,
15.846540495242));
#113293=CARTESIAN_POINT('Ctrl Pts',(-59.6797090794444,95.9122367176492,
15.8467460624268));
#113294=CARTESIAN_POINT('Ctrl Pts',(-59.6794249080116,95.9123823613802,
15.8469516949437));
#113295=CARTESIAN_POINT('Ctrl Pts',(-59.5757392665907,95.9655233950125,
15.9219808391438));
#113296=CARTESIAN_POINT('Ctrl Pts',(-59.482629959874,96.0243925778514,16.0051476597481));
#113297=CARTESIAN_POINT('Ctrl Pts',(-59.3989583485929,96.0883622247089,
16.0955994537683));
#113298=CARTESIAN_POINT('Ctrl Pts',(-59.3987240327516,96.0885413667307,
16.0958527569841));
#113299=CARTESIAN_POINT('Ctrl Pts',(-59.3984897909647,96.088720548722,16.0961061172886));
#113300=CARTESIAN_POINT('Ctrl Pts',(-59.3982556232072,96.0888997706688,
16.0963595346629));
#113301=CARTESIAN_POINT('Ctrl Pts',(-59.2449166363877,96.2062588470698,
16.2623036587958));
#113302=CARTESIAN_POINT('Ctrl Pts',(-59.1275787884204,96.337519046508,16.4481595128099));
#113303=CARTESIAN_POINT('Ctrl Pts',(-59.0440685396469,96.4758471183633,
16.6443915413974));
#113304=CARTESIAN_POINT('Ctrl Pts',(-59.0363771710217,96.4885872575376,
16.662464686791));
#113305=CARTESIAN_POINT('Ctrl Pts',(-59.0289727324345,96.5013873313988,
16.6806258221311));
#113306=CARTESIAN_POINT('Ctrl Pts',(-59.0218535167755,96.5142419902005,
16.6988674819678));
#113307=CARTESIAN_POINT('Ctrl Pts',(-59.0217778861205,96.5143785510678,
16.699061271389));
#113308=CARTESIAN_POINT('Ctrl Pts',(-59.0217022876914,96.5145151180317,
16.6992550698075));
#113309=CARTESIAN_POINT('Ctrl Pts',(-59.0216267214861,96.5146516910858,
16.6994488772145));
#113310=CARTESIAN_POINT('Ctrl Pts',(-58.9657045287658,96.6157215359955,
16.8428745675404));
#113311=CARTESIAN_POINT('Ctrl Pts',(-58.9278780485302,96.7185318161624,
16.9889540870443));
#113312=CARTESIAN_POINT('Ctrl Pts',(-58.9070990808118,96.822973194185,17.1375514580027));
#113313=CARTESIAN_POINT('Ctrl Pts',(-58.8965221871435,96.8761358615942,
17.2131903739161));
#113314=CARTESIAN_POINT('Ctrl Pts',(-58.890363181245,96.929721231165,17.2894817948839));
#113315=CARTESIAN_POINT('Ctrl Pts',(-58.8884888525462,96.9837153517005,
17.3664085181764));
#113316=CARTESIAN_POINT('Ctrl Pts',(-59.5682017380053,106.120049640177,
29.2221196975765));
#113317=CARTESIAN_POINT('Ctrl Pts',(-59.4968188700775,105.34613469841,29.724843616473));
#113318=CARTESIAN_POINT('Ctrl Pts',(-58.5714348486349,105.334734781371,
29.7073609306053));
#113319=CARTESIAN_POINT('Ctrl Pts',(-59.680489356276,103.400698565839,25.0517770151039));
#113320=CARTESIAN_POINT('Ctrl Pts',(-59.608873218482,102.633077385457,25.5637178105168));
#113321=CARTESIAN_POINT('Ctrl Pts',(-58.6837224668818,102.621604117576,
25.5465577466366));
#113322=CARTESIAN_POINT('Ctrl Pts',(-59.7861945760043,100.610100715813,
20.9278930320342));
#113323=CARTESIAN_POINT('Ctrl Pts',(-59.7143744924806,99.8485630161456,
21.4483907390307));
#113324=CARTESIAN_POINT('Ctrl Pts',(-58.789427686569,99.8373896527416,21.4321069895285));
#113325=CARTESIAN_POINT('Ctrl Pts',(-59.8852557419166,97.7498837783158,
16.8528731097444));
#113326=CARTESIAN_POINT('Ctrl Pts',(-59.8132522341396,96.994286339697,17.3814692592434));
#113327=CARTESIAN_POINT('Ctrl Pts',(-58.8884888525462,96.9837153517009,
17.3664085181768));
#113328=CARTESIAN_POINT('',(-59.5682017380053,106.120049640177,29.2221196975765));
#113329=CARTESIAN_POINT('Origin',(-25.939849005317,-258.470043528922,266.054516583095));
#113330=CARTESIAN_POINT('',(-58.5714348486349,105.33473478137,29.7073609306053));
#113331=CARTESIAN_POINT('Origin',(-58.5714348486349,106.17238559642,29.1611548229434));
#113332=CARTESIAN_POINT('Origin',(-24.9448337517478,-258.405314327583,265.983224729002));
#113333=CARTESIAN_POINT('Ctrl Pts',(58.5714348486349,105.334734781371,29.7073609306053));
#113334=CARTESIAN_POINT('Ctrl Pts',(59.4968188700775,105.34613469841,29.724843616473));
#113335=CARTESIAN_POINT('Ctrl Pts',(59.5682017380052,106.120049640177,29.2221196975765));
#113336=CARTESIAN_POINT('Ctrl Pts',(58.6837224668817,102.621604117576,25.5465577466366));
#113337=CARTESIAN_POINT('Ctrl Pts',(59.6088732184819,102.633077385457,25.5637178105168));
#113338=CARTESIAN_POINT('Ctrl Pts',(59.6804893562759,103.400698565839,25.0517770151039));
#113339=CARTESIAN_POINT('Ctrl Pts',(58.7894276865689,99.8373896527416,21.4321069895285));
#113340=CARTESIAN_POINT('Ctrl Pts',(59.7143744924805,99.8485630161456,21.4483907390307));
#113341=CARTESIAN_POINT('Ctrl Pts',(59.7861945760042,100.610100715813,20.9278930320342));
#113342=CARTESIAN_POINT('Ctrl Pts',(58.8884888525461,96.9837153517009,17.3664085181768));
#113343=CARTESIAN_POINT('Ctrl Pts',(59.8132522341395,96.994286339697,17.3814692592434));
#113344=CARTESIAN_POINT('Ctrl Pts',(59.8852557419165,97.7498837783158,16.8528731097444));
#113345=CARTESIAN_POINT('',(58.8884888525461,96.9837153517005,17.3664085181763));
#113346=CARTESIAN_POINT('Origin',(58.8884888525461,97.8022197345584,16.7919082351108));
#113347=CARTESIAN_POINT('',(58.5714348486349,105.33473478137,29.7073609306053));
#113348=CARTESIAN_POINT('Origin',(24.9448337517478,-258.405314327583,265.983224729002));
#113349=CARTESIAN_POINT('',(59.5682017380052,106.120049640177,29.2221196975765));
#113350=CARTESIAN_POINT('Origin',(58.5714348486349,106.17238559642,29.1611548229434));
#113351=CARTESIAN_POINT('Origin',(25.9398490053991,-258.470043528958,266.054516583151));
#113352=CARTESIAN_POINT('Ctrl Pts',(60.8172640887115,96.460245750941,15.9030021343997));
#113353=CARTESIAN_POINT('Ctrl Pts',(60.8172640887115,95.9492841946093,15.8985430404514));
#113354=CARTESIAN_POINT('Ctrl Pts',(60.8172640887115,95.6535176557944,15.4818612072917));
#113355=CARTESIAN_POINT('Ctrl Pts',(60.7469335588511,96.4566104557252,15.902970409659));
#113356=CARTESIAN_POINT('Ctrl Pts',(60.721173006777,95.9479585014272,15.8966753773128));
#113357=CARTESIAN_POINT('Ctrl Pts',(60.6769743238133,95.6535176602904,15.4818612136256));
#113358=CARTESIAN_POINT('Ctrl Pts',(60.6784531723773,96.4635078012651,15.910311426071));
#113359=CARTESIAN_POINT('Ctrl Pts',(60.6268489559332,95.9557194656145,15.9076442631338));
#113360=CARTESIAN_POINT('Ctrl Pts',(60.5398437859243,95.6638956307076,15.4964801132066));
#113361=CARTESIAN_POINT('Ctrl Pts',(60.5450783835101,96.4973866925681,15.9390608910454));
#113362=CARTESIAN_POINT('Ctrl Pts',(60.444808860488,95.9883162620351,15.9537171276982));
#113363=CARTESIAN_POINT('Ctrl Pts',(60.2716845881702,95.7044377529287,15.5536113626405));
#113364=CARTESIAN_POINT('Ctrl Pts',(60.480110450884,96.5247867440958,15.9607681981827));
#113365=CARTESIAN_POINT('Ctrl Pts',(60.3566037948735,96.0136448458933,15.9895183413379));
#113366=CARTESIAN_POINT('Ctrl Pts',(60.1404938132849,95.7350218168092,15.5967164334168));
#113367=CARTESIAN_POINT('Ctrl Pts',(60.3605065805517,96.5959529860326,16.0154082290025));
#113368=CARTESIAN_POINT('Ctrl Pts',(60.1976289441867,96.0774695813699,16.0797742949552));
#113369=CARTESIAN_POINT('Ctrl Pts',(59.8978951172556,95.8119321403103,15.7051784269493));
#113370=CARTESIAN_POINT('Ctrl Pts',(60.3043558634467,96.6404685570525,16.0489259086608));
#113371=CARTESIAN_POINT('Ctrl Pts',(60.124586451889,96.1169003035667,16.1355517349779));
#113372=CARTESIAN_POINT('Ctrl Pts',(59.7834226206921,95.8590813858124,15.7716967309481));
#113373=CARTESIAN_POINT('Ctrl Pts',(60.2028805210516,96.7424328111014,16.1247766401812));
#113374=CARTESIAN_POINT('Ctrl Pts',(59.997538653529,96.2053685929994,16.2607734929701));
#113375=CARTESIAN_POINT('Ctrl Pts',(59.5754263533047,95.9656827893579,15.9222058858046));
#113376=CARTESIAN_POINT('Ctrl Pts',(60.1576389754986,96.7994849536663,16.166825647371));
#113377=CARTESIAN_POINT('Ctrl Pts',(59.9435417204102,96.254379873378,16.3301812447283));
#113378=CARTESIAN_POINT('Ctrl Pts',(59.4820892103872,96.0247363876313,16.0056333913646));
#113379=CARTESIAN_POINT('Ctrl Pts',(60.0366105407884,96.9868183328491,16.3040194750755));
#113380=CARTESIAN_POINT('Ctrl Pts',(59.807567226244,96.4135789677004,16.5557898971817));
#113381=CARTESIAN_POINT('Ctrl Pts',(59.2305871712051,96.2172259814526,16.2778110360859));
#113382=CARTESIAN_POINT('Ctrl Pts',(59.9779691959762,97.1295143832523,16.4074611329661));
#113383=CARTESIAN_POINT('Ctrl Pts',(59.7583453693002,96.5315602227497,16.7232064713783));
#113384=CARTESIAN_POINT('Ctrl Pts',(59.1060200055267,96.3621240696263,16.4830007426463));
#113385=CARTESIAN_POINT('Ctrl Pts',(59.9013697542545,97.432359569997,16.6257141966452));
#113386=CARTESIAN_POINT('Ctrl Pts',(59.731966718765,96.7686280190932,17.060108907911));
#113387=CARTESIAN_POINT('Ctrl Pts',(58.9372328602718,96.667179206824,16.9158968617564));
#113388=CARTESIAN_POINT('Ctrl Pts',(59.8838329236287,97.5888926842522,16.7379314365633));
#113389=CARTESIAN_POINT('Ctrl Pts',(59.7575915236173,96.8862074614732,17.2274668246868));
#113390=CARTESIAN_POINT('Ctrl Pts',(58.8940433901934,96.8237047967503,17.1384376287079));
#113391=CARTESIAN_POINT('Ctrl Pts',(59.8852557419165,97.7498837783157,16.8528731097443));
#113392=CARTESIAN_POINT('Ctrl Pts',(59.8132522341395,96.9942863396969,17.3814692592433));
#113393=CARTESIAN_POINT('Ctrl Pts',(58.8884888525461,96.9837153517007,17.3664085181767));
#113394=CARTESIAN_POINT('Ctrl Pts',(60.8172640887115,95.6535176557944,15.4818612072917));
#113395=CARTESIAN_POINT('Ctrl Pts',(60.6769756676474,95.6535176602904,15.4818612136256));
#113396=CARTESIAN_POINT('Ctrl Pts',(60.5398573329659,95.6638938660256,15.4964776264157));
#113397=CARTESIAN_POINT('Ctrl Pts',(60.4057642521798,95.6841668238529,15.5250459239845));
#113398=CARTESIAN_POINT('Ctrl Pts',(60.2720011935631,95.7043898870337,15.5535439108903));
#113399=CARTESIAN_POINT('Ctrl Pts',(60.1410911541227,95.7348810187365,15.5965179878411));
#113400=CARTESIAN_POINT('Ctrl Pts',(60.0199971789967,95.7732233225099,15.650589714718));
#113401=CARTESIAN_POINT('Ctrl Pts',(60.0197297229212,95.7733080078304,15.6507091410714));
#113402=CARTESIAN_POINT('Ctrl Pts',(60.0194623146333,95.7733927314682,15.6508286215863));
#113403=CARTESIAN_POINT('Ctrl Pts',(60.0191949542084,95.7734774933972,15.6509481562264));
#113404=CARTESIAN_POINT('Ctrl Pts',(59.8982623174882,95.8118170628204,15.7050161403327));
#113405=CARTESIAN_POINT('Ctrl Pts',(59.7840750776876,95.8588100448296,15.7713139074062));
#113406=CARTESIAN_POINT('Ctrl Pts',(59.6802776563892,95.9119455682465,15.8463349934614));
#113407=CARTESIAN_POINT('Ctrl Pts',(59.6799933289284,95.9120911199207,15.846540495242));
#113408=CARTESIAN_POINT('Ctrl Pts',(59.6797090794444,95.9122367176492,15.8467460624268));
#113409=CARTESIAN_POINT('Ctrl Pts',(59.6794249080116,95.9123823613802,15.8469516949437));
#113410=CARTESIAN_POINT('Ctrl Pts',(59.5757392665907,95.9655233950125,15.9219808391438));
#113411=CARTESIAN_POINT('Ctrl Pts',(59.4826299598739,96.0243925778513,16.0051476597481));
#113412=CARTESIAN_POINT('Ctrl Pts',(59.3989583485927,96.0883622247088,16.0955994537683));
#113413=CARTESIAN_POINT('Ctrl Pts',(59.3987240327515,96.0885413667307,16.0958527569841));
#113414=CARTESIAN_POINT('Ctrl Pts',(59.3984897909646,96.088720548722,16.0961061172886));
#113415=CARTESIAN_POINT('Ctrl Pts',(59.3982556232071,96.0888997706689,16.0963595346629));
#113416=CARTESIAN_POINT('Ctrl Pts',(59.2449166364036,96.2062588470576,16.2623036587785));
#113417=CARTESIAN_POINT('Ctrl Pts',(59.1275787884447,96.3375190464807,16.4481595127712));
#113418=CARTESIAN_POINT('Ctrl Pts',(59.0440685396728,96.4758471183202,16.6443915413362));
#113419=CARTESIAN_POINT('Ctrl Pts',(59.0363771710383,96.4885872575087,16.66246468675));
#113420=CARTESIAN_POINT('Ctrl Pts',(59.0289727324425,96.5013873313843,16.6806258221105));
#113421=CARTESIAN_POINT('Ctrl Pts',(59.0218535167754,96.5142419902005,16.6988674819678));
#113422=CARTESIAN_POINT('Ctrl Pts',(59.0217778861204,96.5143785510678,16.699061271389));
#113423=CARTESIAN_POINT('Ctrl Pts',(59.0217022876913,96.5145151180317,16.6992550698075));
#113424=CARTESIAN_POINT('Ctrl Pts',(59.021626721486,96.5146516910858,16.6994488772145));
#113425=CARTESIAN_POINT('Ctrl Pts',(58.9657045289429,96.6157215356752,16.8428745670859));
#113426=CARTESIAN_POINT('Ctrl Pts',(58.92787804877,96.7185318155108,16.9889540861185));
#113427=CARTESIAN_POINT('Ctrl Pts',(58.9070990810093,96.8229731931921,17.13755145659));
#113428=CARTESIAN_POINT('Ctrl Pts',(58.8965221872201,96.876135860927,17.2131903729662));
#113429=CARTESIAN_POINT('Ctrl Pts',(58.8903631812565,96.9297212308288,17.2894817944049));
#113430=CARTESIAN_POINT('Ctrl Pts',(58.8884888525461,96.9837153517005,17.3664085181763));
#113431=CARTESIAN_POINT('Ctrl Pts',(105.405721784283,115.422377962361,36.3103337121728));
#113432=CARTESIAN_POINT('Ctrl Pts',(105.667920666071,115.67201116277,37.5647656680098));
#113433=CARTESIAN_POINT('Ctrl Pts',(104.661544083188,114.840508296114,37.5865393368607));
#113434=CARTESIAN_POINT('Ctrl Pts',(105.153171285097,115.736822152987,36.3221558874661));
#113435=CARTESIAN_POINT('Ctrl Pts',(105.376311841383,115.981196284815,37.5566693706547));
#113436=CARTESIAN_POINT('Ctrl Pts',(104.45353780775,115.092067618863,37.5799520241652));
#113437=CARTESIAN_POINT('Ctrl Pts',(104.869671927205,116.01446462629,36.3366779795786));
#113438=CARTESIAN_POINT('Ctrl Pts',(105.053823732036,116.248954471019,37.5496578757859));
#113439=CARTESIAN_POINT('Ctrl Pts',(104.220323392532,115.314177667799,37.574135867844));
#113440=CARTESIAN_POINT('Ctrl Pts',(104.249074437177,116.499055656963,36.3700811051359));
#113441=CARTESIAN_POINT('Ctrl Pts',(104.363795875911,116.700211235713,37.5378413015464));
#113442=CARTESIAN_POINT('Ctrl Pts',(103.71043601529,115.70185019865,37.5639843053566));
#113443=CARTESIAN_POINT('Ctrl Pts',(103.908723208346,116.707716111002,36.3891477870021));
#113444=CARTESIAN_POINT('Ctrl Pts',(103.994631328685,116.887069730205,37.5329482396653));
#113445=CARTESIAN_POINT('Ctrl Pts',(103.431097793683,115.868778350602,37.5596131378619));
#113446=CARTESIAN_POINT('Ctrl Pts',(103.201930537999,117.040052163539,36.4297830265267));
#113447=CARTESIAN_POINT('Ctrl Pts',(103.243184798865,117.169476432959,37.525553159888));
#113448=CARTESIAN_POINT('Ctrl Pts',(102.851647551495,116.134646678145,37.5526511306891));
#113449=CARTESIAN_POINT('Ctrl Pts',(102.83297313687,117.166635367492,36.4514781117421));
#113450=CARTESIAN_POINT('Ctrl Pts',(102.858699345683,117.270058568264,37.5229193239864));
#113451=CARTESIAN_POINT('Ctrl Pts',(102.549461956475,116.235912959924,37.5499993797769));
#113452=CARTESIAN_POINT('Ctrl Pts',(102.05889755766,117.339850830751,36.4978301948645));
#113453=CARTESIAN_POINT('Ctrl Pts',(102.065431112978,117.388838891083,37.5198089517678));
#113454=CARTESIAN_POINT('Ctrl Pts',(101.91609474677,116.374484710383,37.5463707507876));
#113455=CARTESIAN_POINT('Ctrl Pts',(101.663990213911,117.383095120766,36.5218863287016));
#113456=CARTESIAN_POINT('Ctrl Pts',(101.666911366024,117.406656061955,37.5193423927291));
#113457=CARTESIAN_POINT('Ctrl Pts',(101.593275137159,116.409079841397,37.5454648454002));
#113458=CARTESIAN_POINT('Ctrl Pts',(101.264828295991,117.382116319255,36.5466345168686));
#113459=CARTESIAN_POINT('Ctrl Pts',(101.264892170312,117.381331456341,37.5200055408658));
#113460=CARTESIAN_POINT('Ctrl Pts',(101.267257315357,116.408296507668,37.5454853577158));
#113461=CARTESIAN_POINT('',(101.278084483728,116.40830951624,37.5454850170744));
#113462=CARTESIAN_POINT('Origin',(101.278084483728,116.382132567932,36.5458276920988));
#113463=CARTESIAN_POINT('',(104.654626760642,114.848851961674,37.5863208502887));
#113464=CARTESIAN_POINT('Ctrl Pts',(101.278084483728,116.40830951624,37.5454850170744));
#113465=CARTESIAN_POINT('Ctrl Pts',(101.46631134464,116.40830951624,37.5454850170744));
#113466=CARTESIAN_POINT('Ctrl Pts',(101.653349224029,116.396516973309,37.5457938156786));
#113467=CARTESIAN_POINT('Ctrl Pts',(101.83907769576,116.373008467151,37.5464094075771));
#113468=CARTESIAN_POINT('Ctrl Pts',(101.971580483355,116.356236980425,37.5468485844131));
#113469=CARTESIAN_POINT('Ctrl Pts',(102.103416763358,116.33350131439,37.5474439387807));
#113470=CARTESIAN_POINT('Ctrl Pts',(102.234541163355,116.304813157623,37.5481951646038));
#113471=CARTESIAN_POINT('Ctrl Pts',(102.549461956322,116.235912959965,37.5499993797758));
#113472=CARTESIAN_POINT('Ctrl Pts',(102.851647551508,116.134646678135,37.5526511306894));
#113473=CARTESIAN_POINT('Ctrl Pts',(103.141372672737,116.001712514697,37.556132134267));
#113474=CARTESIAN_POINT('Ctrl Pts',(103.431097793966,115.868778351259,37.5596131378447));
#113475=CARTESIAN_POINT('Ctrl Pts',(103.710436015297,115.70185019866,37.5639843053563));
#113476=CARTESIAN_POINT('Ctrl Pts',(103.963960701686,115.509092814978,37.5690318350873));
#113477=CARTESIAN_POINT('Ctrl Pts',(104.182525854256,115.342915518505,37.5733833407394));
#113478=CARTESIAN_POINT('Ctrl Pts',(104.384248185594,115.156989639265,37.5782519812308));
#113479=CARTESIAN_POINT('Ctrl Pts',(104.567895907023,114.94987086663,37.5836755771666));
#113480=CARTESIAN_POINT('Ctrl Pts',(104.597270391714,114.916742183254,37.5845430822711));
#113481=CARTESIAN_POINT('Ctrl Pts',(104.626182384082,114.883071217275,37.5854247875454));
#113482=CARTESIAN_POINT('Ctrl Pts',(104.654626760642,114.848851961674,37.5863208502888));
#113483=CARTESIAN_POINT('Origin',(104.654626760642,114.822675013366,36.5866635253132));
#113484=CARTESIAN_POINT('Origin',(-3.5527136788005E-14,116.382132567932,
36.5458276920988));
#113485=CARTESIAN_POINT('',(64.4652776846633,116.40830951624,37.5454850170744));
#113486=CARTESIAN_POINT('Origin',(64.4652776846633,116.382132567932,36.5458276920988));
#113487=CARTESIAN_POINT('',(101.620986158692,116.40830951624,37.5454850170744));
#113488=CARTESIAN_POINT('Ctrl Pts',(64.4652776846633,117.382132567932,36.5458276920988));
#113489=CARTESIAN_POINT('Ctrl Pts',(64.4652776846633,117.382132567932,37.5199845630205));
#113490=CARTESIAN_POINT('Ctrl Pts',(64.4652776846633,116.40830951624,37.5454850170744));
#113491=CARTESIAN_POINT('Ctrl Pts',(63.8317867933532,117.382132567932,36.5381016213073));
#113492=CARTESIAN_POINT('Ctrl Pts',(63.8326769149368,117.389686823514,37.5197867478653));
#113493=CARTESIAN_POINT('Ctrl Pts',(63.9581071785232,116.40830951624,37.5454850170744));
#113494=CARTESIAN_POINT('Ctrl Pts',(63.1985563766321,117.26062529638,36.5329260499076));
#113495=CARTESIAN_POINT('Ctrl Pts',(63.1996113982278,117.276163039332,37.5227594727853));
#113496=CARTESIAN_POINT('Ctrl Pts',(63.4511136748513,116.311103698996,37.5480304409808));
#113497=CARTESIAN_POINT('Ctrl Pts',(62.0213551504158,116.791735368202,36.5283988532623));
#113498=CARTESIAN_POINT('Ctrl Pts',(62.0165947529742,116.823413379665,37.5346151398634));
#113499=CARTESIAN_POINT('Ctrl Pts',(62.5085303985818,115.935991756458,37.5578530928878));
#113500=CARTESIAN_POINT('Ctrl Pts',(61.4778881735389,116.444513867529,36.5290499942358));
#113501=CARTESIAN_POINT('Ctrl Pts',(61.467651350424,116.482513218526,37.5435419247432));
#113502=CARTESIAN_POINT('Ctrl Pts',(62.0733437896255,115.658214555917,37.5651269448748));
#113503=CARTESIAN_POINT('Ctrl Pts',(60.5578800023231,115.573494978458,36.5360899083578));
#113504=CARTESIAN_POINT('Ctrl Pts',(60.5319637292328,115.619787189751,37.5661332008743));
#113505=CARTESIAN_POINT('Ctrl Pts',(61.3365656975421,114.96139944466,37.5833736907264));
#113506=CARTESIAN_POINT('Ctrl Pts',(60.1816550118106,115.049996956423,36.5424762619095));
#113507=CARTESIAN_POINT('Ctrl Pts',(60.147239190736,115.09730149523,37.5798149702928));
#113508=CARTESIAN_POINT('Ctrl Pts',(61.0352274426581,114.542601027034,37.5943403132437));
#113509=CARTESIAN_POINT('Ctrl Pts',(59.6498314817398,113.900865554815,36.5600809375298));
#113510=CARTESIAN_POINT('Ctrl Pts',(59.598097075218,113.943544884192,37.610027150412));
#113511=CARTESIAN_POINT('Ctrl Pts',(60.6091576583805,113.623295905744,37.6184131650479));
#113512=CARTESIAN_POINT('Ctrl Pts',(59.4944210456351,113.275726061128,36.5712911997092));
#113513=CARTESIAN_POINT('Ctrl Pts',(59.4358079943159,113.313342476128,37.6265295812504));
#113514=CARTESIAN_POINT('Ctrl Pts',(60.4845768357056,113.123184043158,37.6315090550574));
#113515=CARTESIAN_POINT('Ctrl Pts',(59.4604570386166,112.643812349146,36.5841246427607));
#113516=CARTESIAN_POINT('Ctrl Pts',(59.397313975991,112.674962922985,37.6432461381559));
#113517=CARTESIAN_POINT('Ctrl Pts',(60.457223927987,112.617653341211,37.6447468423694));
#113518=CARTESIAN_POINT('',(60.457223927987,112.617653341211,37.6447468423694));
#113519=CARTESIAN_POINT('Origin',(60.457223927987,112.591476392903,36.6450895173939));
#113520=CARTESIAN_POINT('Ctrl Pts',(60.457223927987,112.617653341211,37.6447468423694));
#113521=CARTESIAN_POINT('Ctrl Pts',(60.4845768357056,113.123184043158,37.6315090550574));
#113522=CARTESIAN_POINT('Ctrl Pts',(60.6091576583805,113.623295905744,37.6184131650479));
#113523=CARTESIAN_POINT('Ctrl Pts',(61.0352274426581,114.542601027034,37.5943403132437));
#113524=CARTESIAN_POINT('Ctrl Pts',(61.3365656975421,114.96139944466,37.5833736907264));
#113525=CARTESIAN_POINT('Ctrl Pts',(62.0733437896255,115.658214555917,37.5651269448748));
#113526=CARTESIAN_POINT('Ctrl Pts',(62.5085303985818,115.935991756458,37.5578530928878));
#113527=CARTESIAN_POINT('Ctrl Pts',(63.4511136748513,116.311103698996,37.5480304409808));
#113528=CARTESIAN_POINT('Ctrl Pts',(63.9581071785232,116.40830951624,37.5454850170744));
#113529=CARTESIAN_POINT('Ctrl Pts',(64.4652776846633,116.40830951624,37.5454850170744));
#113530=CARTESIAN_POINT('Ctrl Pts',(125.157194082293,90.065348906264,16.2296709342131));
#113531=CARTESIAN_POINT('Ctrl Pts',(125.268255835018,90.1863067991087,16.3796036986342));
#113532=CARTESIAN_POINT('Ctrl Pts',(125.327511234721,90.2475906438489,16.5849776175881));
#113533=CARTESIAN_POINT('Ctrl Pts',(121.132164411619,93.6629042978068,16.3342785328096));
#113534=CARTESIAN_POINT('Ctrl Pts',(121.242090519073,93.7804279072068,16.4863127956));
#113535=CARTESIAN_POINT('Ctrl Pts',(121.298387816593,93.8396469231381,16.6920612569728));
#113536=CARTESIAN_POINT('Ctrl Pts',(117.107680700999,97.2608705931237,16.4515814093127));
#113537=CARTESIAN_POINT('Ctrl Pts',(117.215701435601,97.3753023005387,16.605582462518));
#113538=CARTESIAN_POINT('Ctrl Pts',(117.269626188018,97.4318047874847,16.8114497596628));
#113539=CARTESIAN_POINT('Ctrl Pts',(113.083682278116,100.859077875636,16.5858104778106));
#113540=CARTESIAN_POINT('Ctrl Pts',(113.188385353591,100.971456103797,16.7416815684952));
#113541=CARTESIAN_POINT('Ctrl Pts',(113.241304120709,101.023961193955,16.9474246526652));
#113542=CARTESIAN_POINT('',(113.241304120709,101.023961193955,16.9474246526652));
#113543=CARTESIAN_POINT('',(113.0836820752,100.859077945404,16.5858109155286));
#113544=CARTESIAN_POINT('Origin',(112.621804923333,100.316374489949,17.2873390547788));
#113545=CARTESIAN_POINT('',(125.327511239997,90.2475906316697,16.5849776207229));
#113546=CARTESIAN_POINT('Ctrl Pts',(113.241304120709,101.023961193955,16.9474246526652));
#113547=CARTESIAN_POINT('Ctrl Pts',(117.269587052946,97.4318396846644,16.8114510795087));
#113548=CARTESIAN_POINT('Ctrl Pts',(121.29834101585,93.8396886470777,16.6920625008149));
#113549=CARTESIAN_POINT('Ctrl Pts',(125.327511234721,90.2475906438489,16.5849776175881));
#113550=CARTESIAN_POINT('',(125.157194082294,90.0653489062656,16.2296709342149));
#113551=CARTESIAN_POINT('Origin',(124.718477875503,89.5530355014839,16.9679547991202));
#113552=CARTESIAN_POINT('Ctrl Pts',(125.157194082293,90.0653489062642,16.2296709342131));
#113553=CARTESIAN_POINT('Ctrl Pts',(121.132049368086,93.6630071234041,16.3342815228104));
#113554=CARTESIAN_POINT('Ctrl Pts',(117.107559478162,97.2609789882532,16.4515854523702));
#113555=CARTESIAN_POINT('Ctrl Pts',(113.083682278131,100.859077875625,16.5858104778125));
#113556=CARTESIAN_POINT('Ctrl Pts',(115.840625922807,95.293285255033,14.1839157191438));
#113557=CARTESIAN_POINT('Ctrl Pts',(115.469577361575,94.979459106626,13.7114532059991));
#113558=CARTESIAN_POINT('Ctrl Pts',(114.988593550427,94.5046079340452,13.7620066416449));
#113559=CARTESIAN_POINT('Ctrl Pts',(119.53221247289,91.4839679831316,13.7747228662778));
#113560=CARTESIAN_POINT('Ctrl Pts',(119.147158886153,91.1891994225866,13.3249238118284));
#113561=CARTESIAN_POINT('Ctrl Pts',(118.690969000441,90.7129888187639,13.3728713013048));
#113562=CARTESIAN_POINT('Ctrl Pts',(123.18984860681,87.6417623893762,13.3693777166431));
#113563=CARTESIAN_POINT('Ctrl Pts',(122.807949394096,87.3501126024807,12.940159225283));
#113564=CARTESIAN_POINT('Ctrl Pts',(122.360017406888,86.88905371904,12.9872387743924));
#113565=CARTESIAN_POINT('Ctrl Pts',(126.810675630401,83.7639597187482,12.9683844181955));
#113566=CARTESIAN_POINT('Ctrl Pts',(126.445826092862,83.4611287466581,12.5578029770113));
#113567=CARTESIAN_POINT('Ctrl Pts',(125.992805398178,83.0299628595022,12.6054173706856));
#113568=CARTESIAN_POINT('',(126.810675641895,83.7639597315095,12.9683843985698));
#113569=CARTESIAN_POINT('Origin',(126.14959809308,83.0299628595022,14.097200213738));
#113570=CARTESIAN_POINT('',(115.840625922783,95.2932852550519,14.1839157191419));
#113571=CARTESIAN_POINT('Origin',(115.145386245308,94.5046079340668,15.2537894846996));
#113572=CARTESIAN_POINT('Ctrl Pts',(115.840625922786,95.2932852550547,14.1839157191461));
#113573=CARTESIAN_POINT('Ctrl Pts',(119.532246020247,91.4839333663072,13.7747191480342));
#113574=CARTESIAN_POINT('Ctrl Pts',(123.189963923934,87.6416388881655,13.3693649457905));
#113575=CARTESIAN_POINT('Ctrl Pts',(126.810675630401,83.7639597187483,12.9683844181955));
#113576=CARTESIAN_POINT('Ctrl Pts',(109.59262562487,100.141406767504,13.6688705297621));
#113577=CARTESIAN_POINT('Ctrl Pts',(109.503633709381,99.7817942037599,13.3254786413974));
#113578=CARTESIAN_POINT('Ctrl Pts',(109.286106264154,99.330186058277,13.263103650203));
#113579=CARTESIAN_POINT('Ctrl Pts',(110.745879393986,99.5340530048555,13.9947155491809));
#113580=CARTESIAN_POINT('Ctrl Pts',(110.612011047551,99.177122263532,13.6260113386943));
#113581=CARTESIAN_POINT('Ctrl Pts',(110.340151404497,98.7257909833941,13.5653462305765));
#113582=CARTESIAN_POINT('Ctrl Pts',(111.833948122689,98.8032272256656,14.1686390954249));
#113583=CARTESIAN_POINT('Ctrl Pts',(111.653702984333,98.4505263832576,13.7757659045458));
#113584=CARTESIAN_POINT('Ctrl Pts',(111.333517216501,97.9983912091656,13.7287138327999));
#113585=CARTESIAN_POINT('Ctrl Pts',(113.913537720707,97.1671184334384,14.3164695762982));
#113586=CARTESIAN_POINT('Ctrl Pts',(113.639889742104,96.8297013445624,13.881252037046));
#113587=CARTESIAN_POINT('Ctrl Pts',(113.231282655633,96.3698078875174,13.8731411476966));
#113588=CARTESIAN_POINT('Ctrl Pts',(114.908977960071,96.2546449936003,14.2871839714749));
#113589=CARTESIAN_POINT('Ctrl Pts',(114.58986962936,95.9236735018437,13.8313812529429));
#113590=CARTESIAN_POINT('Ctrl Pts',(114.139155733891,95.4615122729021,13.8512861537577));
#113591=CARTESIAN_POINT('Ctrl Pts',(115.840625922786,95.2932852550546,14.1839157191461));
#113592=CARTESIAN_POINT('Ctrl Pts',(115.469577361554,94.9794591066477,13.7114532060013));
#113593=CARTESIAN_POINT('Ctrl Pts',(114.988593550406,94.5046079340667,13.7620066416472));
#113594=CARTESIAN_POINT('',(109.592625624857,100.14140676751,13.6688705297564));
#113595=CARTESIAN_POINT('Origin',(108.872650230411,99.3301860582872,14.7049961941053));
#113596=CARTESIAN_POINT('Ctrl Pts',(109.59262562487,100.141406767504,13.6688705297621));
#113597=CARTESIAN_POINT('Ctrl Pts',(109.982574487295,99.9360426792377,13.7790482703877));
#113598=CARTESIAN_POINT('Ctrl Pts',(110.364737511884,99.7167405852726,13.8717655239252));
#113599=CARTESIAN_POINT('Ctrl Pts',(110.739865872221,99.4849226572608,13.9491163192908));
#113600=CARTESIAN_POINT('Ctrl Pts',(111.137769473404,99.2390303224567,14.0311633284869));
#113601=CARTESIAN_POINT('Ctrl Pts',(111.527758270095,98.979056203475,14.0959212081969));
#113602=CARTESIAN_POINT('Ctrl Pts',(111.910710673802,98.7066618970735,14.1458428326474));
#113603=CARTESIAN_POINT('Ctrl Pts',(112.236641140824,98.4748273331956,14.1883310850101));
#113604=CARTESIAN_POINT('Ctrl Pts',(112.557474279264,98.2339952026062,14.2200714002104));
#113605=CARTESIAN_POINT('Ctrl Pts',(112.873742673458,97.985172468375,14.2425538952927));
#113606=CARTESIAN_POINT('Ctrl Pts',(112.875137810751,97.984074850395,14.2426530710811));
#113607=CARTESIAN_POINT('Ctrl Pts',(112.876532866262,97.9829770639579,14.2427520609447));
#113608=CARTESIAN_POINT('Ctrl Pts',(112.877927839949,97.9818791091715,14.2428508649562));
#113609=CARTESIAN_POINT('Ctrl Pts',(113.243614365711,97.6940548477485,14.2687519238846));
#113610=CARTESIAN_POINT('Ctrl Pts',(113.603558298963,97.3947593139167,14.2818756150227));
#113611=CARTESIAN_POINT('Ctrl Pts',(113.957043815916,97.08591413007,14.2835345090196));
#113612=CARTESIAN_POINT('Ctrl Pts',(114.33960224878,96.7516675375973,14.2853298410977));
#113613=CARTESIAN_POINT('Ctrl Pts',(114.714596858766,96.4062353255521,14.2736968227902));
#113614=CARTESIAN_POINT('Ctrl Pts',(115.081104963414,96.0520104792905,14.2502548515279));
#113615=CARTESIAN_POINT('Ctrl Pts',(115.338575900492,95.8031684974983,14.2337869310881));
#113616=CARTESIAN_POINT('Ctrl Pts',(115.591858409194,95.5499863707547,14.2114902828548));
#113617=CARTESIAN_POINT('Ctrl Pts',(115.840625922786,95.2932852550549,14.1839157191461));
#113618=CARTESIAN_POINT('Ctrl Pts',(108.508696342741,100.716470043689,13.3627369168706));
#113619=CARTESIAN_POINT('Ctrl Pts',(108.418173548066,100.35633973028,13.0142279487155));
#113620=CARTESIAN_POINT('Ctrl Pts',(108.196331796605,99.9023722665805,12.9506158501156));
#113621=CARTESIAN_POINT('Ctrl Pts',(108.869446685626,100.523663408453,13.4645814253143));
#113622=CARTESIAN_POINT('Ctrl Pts',(108.779331104355,100.163761541864,13.1177882114948));
#113623=CARTESIAN_POINT('Ctrl Pts',(108.559056535921,99.7105440625002,13.0546254954151));
#113624=CARTESIAN_POINT('Ctrl Pts',(109.230759267631,100.331981381953,13.5666273337496));
#113625=CARTESIAN_POINT('Ctrl Pts',(109.141159063167,99.9722488578204,13.2215407091647));
#113626=CARTESIAN_POINT('Ctrl Pts',(108.922317444754,99.5198210015687,13.1587888848495));
#113627=CARTESIAN_POINT('Ctrl Pts',(109.592625624851,100.141406767515,13.6688705297566));
#113628=CARTESIAN_POINT('Ctrl Pts',(109.503633709362,99.7817942037701,13.3254786413923));
#113629=CARTESIAN_POINT('Ctrl Pts',(109.286106264136,99.3301860582872,13.2631036501979));
#113630=CARTESIAN_POINT('',(108.508696342846,100.716470043631,13.3627369168975));
#113631=CARTESIAN_POINT('Origin',(107.78287576297,99.9023722665328,14.3925083940489));
#113632=CARTESIAN_POINT('Origin',(199.505813954677,288.237763047285,46.0341831203391));
#113633=CARTESIAN_POINT('Origin',(141.593963102882,96.9749796277029,24.6078313941873));
#113634=CARTESIAN_POINT('',(105.872405581637,102.061325909044,14.2401074390876));
#113635=CARTESIAN_POINT('Origin',(105.68083084988,100.071746249225,14.3099064324934));
#113636=CARTESIAN_POINT('',(108.21972749284,101.858917829059,14.9131911652917));
#113637=CARTESIAN_POINT('',(141.785537834637,98.9645592874986,24.5380324007823));
#113638=CARTESIAN_POINT('Ctrl Pts',(108.196331796684,99.9023722665739,12.9506158501381));
#113639=CARTESIAN_POINT('Ctrl Pts',(108.171027944207,99.9546149700437,12.9433600872));
#113640=CARTESIAN_POINT('Ctrl Pts',(108.146562675006,100.007106465196,12.938282681335));
#113641=CARTESIAN_POINT('Ctrl Pts',(108.123001326454,100.059878587536,12.9355114724321));
#113642=CARTESIAN_POINT('Ctrl Pts',(108.099632963662,100.112218465173,12.9327629618843));
#113643=CARTESIAN_POINT('Ctrl Pts',(108.077153808312,100.164835076554,12.9322831120895));
#113644=CARTESIAN_POINT('Ctrl Pts',(108.05561328685,100.217737393562,12.9342399398136));
#113645=CARTESIAN_POINT('Ctrl Pts',(108.047518285142,100.237618265402,12.9349753223714));
#113646=CARTESIAN_POINT('Ctrl Pts',(108.039555696873,100.257539209211,12.936055265676));
#113647=CARTESIAN_POINT('Ctrl Pts',(108.031727602929,100.277499570521,12.9374902385412));
#113648=CARTESIAN_POINT('Ctrl Pts',(108.013102592341,100.324990306252,12.940904401044));
#113649=CARTESIAN_POINT('Ctrl Pts',(107.995184683128,100.37294407475,12.9463622160174));
#113650=CARTESIAN_POINT('Ctrl Pts',(107.978149387764,100.421041143798,12.9540264720509));
#113651=CARTESIAN_POINT('Ctrl Pts',(107.961325747673,100.468540630116,12.9615955034246));
#113652=CARTESIAN_POINT('Ctrl Pts',(107.9453628398,100.516179343382,12.9713166268587));
#113653=CARTESIAN_POINT('Ctrl Pts',(107.930442676518,100.563639819425,12.9832985807586));
#113654=CARTESIAN_POINT('Ctrl Pts',(107.920187919357,100.596259814755,12.9915338812203));
#113655=CARTESIAN_POINT('Ctrl Pts',(107.910426018945,100.6287954078,13.0008361749012));
#113656=CARTESIAN_POINT('Ctrl Pts',(107.901219968758,100.661142936201,13.0112269971663));
#113657=CARTESIAN_POINT('Ctrl Pts',(107.88860127223,100.705481565255,13.025469656088));
#113658=CARTESIAN_POINT('Ctrl Pts',(107.877015566987,100.749545362764,13.041788977561));
#113659=CARTESIAN_POINT('Ctrl Pts',(107.866544366077,100.793042321969,13.0601794552183));
#113660=CARTESIAN_POINT('Ctrl Pts',(107.856128407293,100.836309807543,13.078472911618));
#113661=CARTESIAN_POINT('Ctrl Pts',(107.846815210831,100.879015877981,13.0988156130889));
#113662=CARTESIAN_POINT('Ctrl Pts',(107.838699766663,100.920885734742,13.1211544572924));
#113663=CARTESIAN_POINT('Ctrl Pts',(107.831592724405,100.957552962704,13.1407175405267));
#113664=CARTESIAN_POINT('Ctrl Pts',(107.825404495264,100.993578845263,13.1618107179394));
#113665=CARTESIAN_POINT('Ctrl Pts',(107.820208237808,101.028791678305,13.1843695473461));
#113666=CARTESIAN_POINT('Ctrl Pts',(107.814061138285,101.070447964776,13.2110563254054));
#113667=CARTESIAN_POINT('Ctrl Pts',(107.809295723191,101.110982785183,13.2398042291588));
#113668=CARTESIAN_POINT('Ctrl Pts',(107.805896783403,101.150172524656,13.2704417275209));
#113669=CARTESIAN_POINT('Ctrl Pts',(107.8024910278,101.189440850412,13.3011406625544));
#113670=CARTESIAN_POINT('Ctrl Pts',(107.8004572987,101.227358252906,13.3337364170759));
#113671=CARTESIAN_POINT('Ctrl Pts',(107.799794046117,101.263733314147,13.3680185587551));
#113672=CARTESIAN_POINT('Ctrl Pts',(107.799278439155,101.292010979874,13.3946692064711));
#113673=CARTESIAN_POINT('Ctrl Pts',(107.799591354976,101.319357181675,13.4223381720163));
#113674=CARTESIAN_POINT('Ctrl Pts',(107.800737323457,101.345698300435,13.4509131605614));
#113675=CARTESIAN_POINT('Ctrl Pts',(107.802594291446,101.388382383952,13.4972170859431));
#113676=CARTESIAN_POINT('Ctrl Pts',(107.806591011219,101.42827531845,13.5457178156132));
#113677=CARTESIAN_POINT('Ctrl Pts',(107.812551840929,101.465347937047,13.5959854366747));
#113678=CARTESIAN_POINT('Ctrl Pts',(107.818574335952,101.502804075172,13.6467730807352));
#113679=CARTESIAN_POINT('Ctrl Pts',(107.826601936315,101.537381363715,13.6993638848546));
#113680=CARTESIAN_POINT('Ctrl Pts',(107.836455518275,101.569102043613,13.7533231247063));
#113681=CARTESIAN_POINT('Ctrl Pts',(107.838336301861,101.575156667641,13.763622491276));
#113682=CARTESIAN_POINT('Ctrl Pts',(107.840283612704,101.581107366225,13.7739717505574));
#113683=CARTESIAN_POINT('Ctrl Pts',(107.842296206602,101.586954500699,13.7843679366691));
#113684=CARTESIAN_POINT('Ctrl Pts',(107.851200475792,101.612823832503,13.8303635246332));
#113685=CARTESIAN_POINT('Ctrl Pts',(107.861303756707,101.636537977025,13.877027303314));
#113686=CARTESIAN_POINT('Ctrl Pts',(107.872537407047,101.65827111043,13.9242816509282));
#113687=CARTESIAN_POINT('Ctrl Pts',(107.884094038275,101.680629097421,13.9728946175709));
#113688=CARTESIAN_POINT('Ctrl Pts',(107.896846879614,101.700890970515,14.0221330582197));
#113689=CARTESIAN_POINT('Ctrl Pts',(107.910706175158,101.719214615474,14.071955298699));
#113690=CARTESIAN_POINT('Ctrl Pts',(107.918162701416,101.729073034275,14.0987604738368));
#113691=CARTESIAN_POINT('Ctrl Pts',(107.925939257544,101.738369829764,14.1257353197932));
#113692=CARTESIAN_POINT('Ctrl Pts',(107.934020295184,101.747125308943,14.1528775349879));
#113693=CARTESIAN_POINT('Ctrl Pts',(107.950487607895,101.764966979776,14.20818718273));
#113694=CARTESIAN_POINT('Ctrl Pts',(107.968004179567,101.780386731933,14.2636171473159));
#113695=CARTESIAN_POINT('Ctrl Pts',(107.986511863733,101.793605220696,14.3190675688976));
#113696=CARTESIAN_POINT('Ctrl Pts',(108.005019547899,101.80682370946,14.3745179904792));
#113697=CARTESIAN_POINT('Ctrl Pts',(108.024518169752,101.817841150145,14.4299895434306));
#113698=CARTESIAN_POINT('Ctrl Pts',(108.044935134749,101.826847028886,14.4854233812208));
#113699=CARTESIAN_POINT('Ctrl Pts',(108.066185517606,101.836220526428,14.543120021071));
#113700=CARTESIAN_POINT('Ctrl Pts',(108.088430649417,101.843415280386,14.6007762628783));
#113701=CARTESIAN_POINT('Ctrl Pts',(108.111575002155,101.848606176846,14.6583617915055));
#113702=CARTESIAN_POINT('Ctrl Pts',(108.135345315091,101.85393746585,14.7175047734456));
#113703=CARTESIAN_POINT('Ctrl Pts',(108.160063999511,101.857155313497,14.7765737630765));
#113704=CARTESIAN_POINT('Ctrl Pts',(108.185615378586,101.858404018409,14.8355648355172));
#113705=CARTESIAN_POINT('Ctrl Pts',(108.196829295924,101.858952046506,14.8614546713689));
#113706=CARTESIAN_POINT('Ctrl Pts',(108.208203459642,101.859120191994,14.8873298127644));
#113707=CARTESIAN_POINT('Ctrl Pts',(108.219727492858,101.858917829057,14.9131911652833));
#113708=CARTESIAN_POINT('Ctrl Pts',(106.232105561517,100.071746249248,12.3873830406175));
#113709=CARTESIAN_POINT('Ctrl Pts',(106.381665186726,101.948796510077,12.430268573042));
#113710=CARTESIAN_POINT('Ctrl Pts',(105.872405581637,102.061325909044,14.240107439089));
#113711=CARTESIAN_POINT('Ctrl Pts',(105.33717444458,100.133481723431,12.1307656722636));
#113712=CARTESIAN_POINT('Ctrl Pts',(105.498766199366,102.024397778411,12.161978300557));
#113713=CARTESIAN_POINT('Ctrl Pts',(105.156461100807,102.123061347643,14.0348136627508));
#113714=CARTESIAN_POINT('Ctrl Pts',(104.40672921201,100.201485025631,12.));
#113715=CARTESIAN_POINT('Ctrl Pts',(104.58001241581,102.107783157143,12.017160221109));
#113716=CARTESIAN_POINT('Ctrl Pts',(104.412104462485,102.19106468923,13.93020100659));
#113717=CARTESIAN_POINT('Ctrl Pts',(103.475732003344,100.273200893704,12.));
#113718=CARTESIAN_POINT('Ctrl Pts',(103.660846337988,102.195686764201,12.));
#113719=CARTESIAN_POINT('Ctrl Pts',(103.667306735099,102.262780553499,13.930201006595));
#113720=CARTESIAN_POINT('',(103.667306735099,102.262780553499,13.930201006595));
#113721=CARTESIAN_POINT('Origin',(103.475732003344,100.273200893704,14.));
#113722=CARTESIAN_POINT('Origin',(103.923319893526,102.454880722723,20.1085743676555));
#113723=CARTESIAN_POINT('Origin',(10.3967244974844,109.235689933614,14.));
#113724=CARTESIAN_POINT('',(103.482192400456,102.28060503659,13.930201006595));
#113725=CARTESIAN_POINT('Ctrl Pts',(94.9612940896449,102.562165328609,12.9307728901369));
#113726=CARTESIAN_POINT('Ctrl Pts',(95.1960271607834,103.057056001852,13.3197504302369));
#113727=CARTESIAN_POINT('Ctrl Pts',(95.4764532841441,103.051470036217,13.930201006595));
#113728=CARTESIAN_POINT('Ctrl Pts',(93.1184006474771,102.77756425407,13.7870509903624));
#113729=CARTESIAN_POINT('Ctrl Pts',(93.3623161965964,103.263484537278,14.1709565302497));
#113730=CARTESIAN_POINT('Ctrl Pts',(93.6482350629103,103.257036885269,14.7719209714963));
#113731=CARTESIAN_POINT('Ctrl Pts',(91.3005893129681,102.99193864569,14.6928097148246));
#113732=CARTESIAN_POINT('Ctrl Pts',(91.5508186047733,103.469538595697,15.0724566046535));
#113733=CARTESIAN_POINT('Ctrl Pts',(91.8460481228181,103.461802613995,15.6622525686263));
#113734=CARTESIAN_POINT('Ctrl Pts',(89.5118860279949,103.204943729799,15.655534869747));
#113735=CARTESIAN_POINT('Ctrl Pts',(89.7668157777563,103.674968976025,16.0316429857107));
#113736=CARTESIAN_POINT('Ctrl Pts',(90.0739167176403,103.665642309958,16.6086804631066));
#113737=CARTESIAN_POINT('Ctrl Pts',(93.2089507778896,103.307557440206,15.0062925381859));
#113738=CARTESIAN_POINT('Ctrl Pts',(93.9604401997058,103.222299636467,14.6386538874581));
#113739=CARTESIAN_POINT('Ctrl Pts',(94.7163672744852,103.136934935428,14.280148054459));
#113740=CARTESIAN_POINT('Ctrl Pts',(95.4764532841441,103.051470036217,13.930201006595));
#113741=CARTESIAN_POINT('Origin',(134.141941823804,100.368967840006,14.937074956916));
#113742=CARTESIAN_POINT('',(108.274514634319,101.856464652197,14.9936370409628));
#113743=CARTESIAN_POINT('Origin',(108.370302000196,102.851254482095,14.9587375442603));
#113744=CARTESIAN_POINT('',(134.046154457927,99.3741780101082,14.9719744536185));
#113745=CARTESIAN_POINT('Ctrl Pts',(108.427846264929,102.819853945307,15.9587238614976));
#113746=CARTESIAN_POINT('Ctrl Pts',(108.338331438288,101.883327150878,15.9344925588508));
#113747=CARTESIAN_POINT('Ctrl Pts',(108.346010445701,101.849593880304,14.9940216150142));
#113748=CARTESIAN_POINT('Ctrl Pts',(108.408666698515,102.827407826105,15.9586415390166));
#113749=CARTESIAN_POINT('Ctrl Pts',(108.318278148881,101.885438526488,15.9396365646787));
#113750=CARTESIAN_POINT('Ctrl Pts',(108.32217880383,101.851878904509,14.9937450677851));
#113751=CARTESIAN_POINT('Ctrl Pts',(108.38948527518,102.834965830245,15.9586334737349));
#113752=CARTESIAN_POINT('Ctrl Pts',(108.298337932715,101.887544412771,15.9449344484261));
#113753=CARTESIAN_POINT('Ctrl Pts',(108.29834686613,101.854169166496,14.9936170085216));
#113754=CARTESIAN_POINT('Ctrl Pts',(108.370302000197,102.842527946598,15.9586994673245));
#113755=CARTESIAN_POINT('Ctrl Pts',(108.27851465668,101.889644352073,15.9503837781761));
#113756=CARTESIAN_POINT('Ctrl Pts',(108.274514634319,101.856464652197,14.9936370409628));
#113757=CARTESIAN_POINT('',(108.427846264867,102.819853945198,15.9587238659212));
#113758=CARTESIAN_POINT('Origin',(107.751989502031,103.296822490476,20.5707328052504));
#113759=CARTESIAN_POINT('',(108.346010445703,101.849593880304,14.9940216150074));
#113760=CARTESIAN_POINT('Origin',(108.441797811578,102.844383710202,14.9591221183117));
#113761=CARTESIAN_POINT('Ctrl Pts',(108.346010445701,101.849593880304,14.9940216150142));
#113762=CARTESIAN_POINT('Ctrl Pts',(108.322179261753,101.851878860602,14.9937450730989));
#113763=CARTESIAN_POINT('Ctrl Pts',(108.298346409011,101.854169210526,14.9936170089466));
#113764=CARTESIAN_POINT('Ctrl Pts',(108.274514634319,101.856464652197,14.9936370409628));
#113765=CARTESIAN_POINT('Ctrl Pts',(105.29511447391,106.815259954562,16.6752398011834));
#113766=CARTESIAN_POINT('Ctrl Pts',(105.143693530129,106.649660893632,15.991923813215));
#113767=CARTESIAN_POINT('Ctrl Pts',(104.667759225391,106.110461036242,15.9872182873468));
#113768=CARTESIAN_POINT('Ctrl Pts',(107.188656963834,105.140870104771,16.6534537231695));
#113769=CARTESIAN_POINT('Ctrl Pts',(107.02989777811,104.977260498667,15.977328996138));
#113770=CARTESIAN_POINT('Ctrl Pts',(106.562894049122,104.437814102498,15.9726213186954));
#113771=CARTESIAN_POINT('Ctrl Pts',(109.082171275739,103.466415122629,16.6317619076843));
#113772=CARTESIAN_POINT('Ctrl Pts',(108.921489683489,103.300206907334,15.9626935711906));
#113773=CARTESIAN_POINT('Ctrl Pts',(108.458023460186,102.765161038814,15.9580242965488));
#113774=CARTESIAN_POINT('Ctrl Pts',(110.975556354446,101.791790716259,16.6101539728094));
#113775=CARTESIAN_POINT('Ctrl Pts',(110.817814856368,101.618868724111,15.9480207550688));
#113776=CARTESIAN_POINT('Ctrl Pts',(110.353050473997,101.092391988506,15.9434262622023));
#113777=CARTESIAN_POINT('',(110.941678675255,101.821754157056,16.6105406048727));
#113778=CARTESIAN_POINT('Ctrl Pts',(105.29511447391,106.815259954562,16.6752398011834));
#113779=CARTESIAN_POINT('Ctrl Pts',(107.177377583534,105.150844045117,16.6535834975738));
#113780=CARTESIAN_POINT('Ctrl Pts',(109.059597141563,103.486377666153,16.632020517454));
#113781=CARTESIAN_POINT('Ctrl Pts',(110.941678675109,101.821754156891,16.6105406048538));
#113782=CARTESIAN_POINT('Ctrl Pts',(108.427846264744,102.819853944981,15.9587238747684));
#113783=CARTESIAN_POINT('Ctrl Pts',(108.491931108634,102.794614098422,15.9589989539449));
#113784=CARTESIAN_POINT('Ctrl Pts',(108.555733131753,102.768874439511,15.9600827718301));
#113785=CARTESIAN_POINT('Ctrl Pts',(108.619290524388,102.742724914649,15.9618843590948));
#113786=CARTESIAN_POINT('Ctrl Pts',(108.653174679475,102.728783899778,15.9628448337107));
#113787=CARTESIAN_POINT('Ctrl Pts',(108.686989707893,102.714726841842,15.9640100112742));
#113788=CARTESIAN_POINT('Ctrl Pts',(108.72074364529,102.700569874388,15.9653710864926));
#113789=CARTESIAN_POINT('Ctrl Pts',(108.78999292349,102.671525565683,15.9681634563233));
#113790=CARTESIAN_POINT('Ctrl Pts',(108.858984427909,102.642059584895,15.9717775093122));
#113791=CARTESIAN_POINT('Ctrl Pts',(108.9277699123,102.612279624207,15.9761697716899));
#113792=CARTESIAN_POINT('Ctrl Pts',(108.964511252004,102.596372842977,15.978515871387));
#113793=CARTESIAN_POINT('Ctrl Pts',(109.001194059581,102.580376753214,15.9810848365845));
#113794=CARTESIAN_POINT('Ctrl Pts',(109.037827345616,102.564308988588,15.9838758795455));
#113795=CARTESIAN_POINT('Ctrl Pts',(109.054855044828,102.556840451291,15.9851731980547));
#113796=CARTESIAN_POINT('Ctrl Pts',(109.071871830995,102.549356128772,15.9865184646608));
#113797=CARTESIAN_POINT('Ctrl Pts',(109.088878384032,102.541857479505,15.9879117634063));
#113798=CARTESIAN_POINT('Ctrl Pts',(109.109083725755,102.532948397777,15.9895671298534));
#113799=CARTESIAN_POINT('Ctrl Pts',(109.129268829187,102.5240215607,15.9912897941188));
#113800=CARTESIAN_POINT('Ctrl Pts',(109.149436238801,102.515078603233,15.993080147299));
#113801=CARTESIAN_POINT('Ctrl Pts',(109.217458481998,102.484915084994,15.9991187929038));
#113802=CARTESIAN_POINT('Ctrl Pts',(109.285338199958,102.454505601531,16.0059205767339));
#113803=CARTESIAN_POINT('Ctrl Pts',(109.353114743235,102.423989531283,16.0135376949638));
#113804=CARTESIAN_POINT('Ctrl Pts',(109.383746222518,102.41019785162,16.0169802369992));
#113805=CARTESIAN_POINT('Ctrl Pts',(109.414356558981,102.396384316996,16.0205900099804));
#113806=CARTESIAN_POINT('Ctrl Pts',(109.44494879105,102.382561091132,16.0243752200747));
#113807=CARTESIAN_POINT('Ctrl Pts',(109.509589661712,102.353352847902,16.0323733051958));
#113808=CARTESIAN_POINT('Ctrl Pts',(109.57415141575,102.324102014739,16.0411517021955));
#113809=CARTESIAN_POINT('Ctrl Pts',(109.638655795822,102.29492577339,16.0508250891917));
#113810=CARTESIAN_POINT('Ctrl Pts',(109.658849335432,102.285791950467,16.0538534094895));
#113811=CARTESIAN_POINT('Ctrl Pts',(109.679037118612,102.276665283819,16.0569697633522));
#113812=CARTESIAN_POINT('Ctrl Pts',(109.699219398863,102.267548892621,16.060178528479));
#113813=CARTESIAN_POINT('Ctrl Pts',(109.712588431653,102.261510063939,16.0623040606618));
#113814=CARTESIAN_POINT('Ctrl Pts',(109.725955049384,102.255475832486,16.0644701875247));
#113815=CARTESIAN_POINT('Ctrl Pts',(109.739319266396,102.249447149639,16.066678326604));
#113816=CARTESIAN_POINT('Ctrl Pts',(109.779766887795,102.231200971724,16.0733613947848));
#113817=CARTESIAN_POINT('Ctrl Pts',(109.820146267997,102.213030967762,16.0804221598881));
#113818=CARTESIAN_POINT('Ctrl Pts',(109.860537556604,102.194922940136,16.0879190937296));
#113819=CARTESIAN_POINT('Ctrl Pts',(109.910893440245,102.172347633343,16.0972655330539));
#113820=CARTESIAN_POINT('Ctrl Pts',(109.961072442436,102.149971432194,16.107257311337));
#113821=CARTESIAN_POINT('Ctrl Pts',(110.011160734655,102.127883105462,16.1180690338676));
#113822=CARTESIAN_POINT('Ctrl Pts',(110.056711996062,102.107795554052,16.1279014233827));
#113823=CARTESIAN_POINT('Ctrl Pts',(110.102188711003,102.087946159856,16.1384119722425));
#113824=CARTESIAN_POINT('Ctrl Pts',(110.147624840221,102.068417049275,16.1497814099838));
#113825=CARTESIAN_POINT('Ctrl Pts',(110.165875354202,102.06057271236,16.154348218073));
#113826=CARTESIAN_POINT('Ctrl Pts',(110.184118911512,102.05278022848,16.1590541937429));
#113827=CARTESIAN_POINT('Ctrl Pts',(110.202355813768,102.045045627575,16.1639136165698));
#113828=CARTESIAN_POINT('Ctrl Pts',(110.237803998602,102.030011409666,16.1733591746002));
#113829=CARTESIAN_POINT('Ctrl Pts',(110.273331048153,102.015154141255,16.183411507578));
#113830=CARTESIAN_POINT('Ctrl Pts',(110.308786850391,102.00062893415,16.194194603412));
#113831=CARTESIAN_POINT('Ctrl Pts',(110.333563374158,101.990478715671,16.2017298335674));
#113832=CARTESIAN_POINT('Ctrl Pts',(110.358304523243,101.980491109079,16.2096224481884));
#113833=CARTESIAN_POINT('Ctrl Pts',(110.38294701117,101.970726421498,16.2179241920953));
#113834=CARTESIAN_POINT('Ctrl Pts',(110.410079640336,101.95997500517,16.2270648332321));
#113835=CARTESIAN_POINT('Ctrl Pts',(110.437154787181,101.949428454337,16.2366913058014));
#113836=CARTESIAN_POINT('Ctrl Pts',(110.464130695097,101.939200583815,16.2469480359095));
#113837=CARTESIAN_POINT('Ctrl Pts',(110.482993771511,101.932048679834,16.2541201201406));
#113838=CARTESIAN_POINT('Ctrl Pts',(110.501807588118,101.925052779443,16.2616007990542));
#113839=CARTESIAN_POINT('Ctrl Pts',(110.520543318488,101.918256094704,16.2694464335177));
#113840=CARTESIAN_POINT('Ctrl Pts',(110.527528959858,101.915721941983,16.2723716885036));
#113841=CARTESIAN_POINT('Ctrl Pts',(110.534498545582,101.913218812675,16.2753468128291));
#113842=CARTESIAN_POINT('Ctrl Pts',(110.541449661767,101.910748990884,16.2783744780172));
#113843=CARTESIAN_POINT('Ctrl Pts',(110.563251143118,101.903002641624,16.2878704473509));
#113844=CARTESIAN_POINT('Ctrl Pts',(110.58490741669,101.895565983047,16.2978927766726));
#113845=CARTESIAN_POINT('Ctrl Pts',(110.606357775412,101.888498105655,16.3085443301616));
#113846=CARTESIAN_POINT('Ctrl Pts',(110.610614425233,101.887095542676,16.3106580446144));
#113847=CARTESIAN_POINT('Ctrl Pts',(110.614862833825,101.885707579458,16.3127965989549));
#113848=CARTESIAN_POINT('Ctrl Pts',(110.619102320156,101.884334796908,16.3149608917478));
#113849=CARTESIAN_POINT('Ctrl Pts',(110.638456201426,101.878067841809,16.324841208012));
#113850=CARTESIAN_POINT('Ctrl Pts',(110.657626523596,101.872117167297,16.3352578977872));
#113851=CARTESIAN_POINT('Ctrl Pts',(110.676559167289,101.86651071906,16.3462942280423));
#113852=CARTESIAN_POINT('Ctrl Pts',(110.682672619929,101.864700366723,16.3498579185352));
#113853=CARTESIAN_POINT('Ctrl Pts',(110.688761033794,101.862926138186,16.3534864205358));
#113854=CARTESIAN_POINT('Ctrl Pts',(110.694821795946,101.861189649965,16.3571831518915));
#113855=CARTESIAN_POINT('Ctrl Pts',(110.714968964186,101.855417220778,16.3694718157071));
#113856=CARTESIAN_POINT('Ctrl Pts',(110.735023006666,101.8500290344,16.3826696996796));
#113857=CARTESIAN_POINT('Ctrl Pts',(110.754651468237,101.845211101856,16.3968933975562));
#113858=CARTESIAN_POINT('Ctrl Pts',(110.763960183729,101.842926217574,16.4036389265576));
#113859=CARTESIAN_POINT('Ctrl Pts',(110.773172458536,101.84076981475,16.4106153990682));
#113860=CARTESIAN_POINT('Ctrl Pts',(110.782248723792,101.838762820236,16.4178365126136));
#113861=CARTESIAN_POINT('Ctrl Pts',(110.802461872952,101.834293175691,16.4339181762798));
#113862=CARTESIAN_POINT('Ctrl Pts',(110.821747863487,101.830618328891,16.451008305472));
#113863=CARTESIAN_POINT('Ctrl Pts',(110.839834942663,101.827795692652,16.469176918601));
#113864=CARTESIAN_POINT('Ctrl Pts',(110.857593188085,101.825024373604,16.4870152156403));
#113865=CARTESIAN_POINT('Ctrl Pts',(110.874195664436,101.823074823221,16.5058931231899));
#113866=CARTESIAN_POINT('Ctrl Pts',(110.889407124398,101.821956140681,16.5258782544562));
#113867=CARTESIAN_POINT('Ctrl Pts',(110.904336921794,101.820858172195,16.5454933316077));
#113868=CARTESIAN_POINT('Ctrl Pts',(110.917926828527,101.820560854501,16.566175043302));
#113869=CARTESIAN_POINT('Ctrl Pts',(110.929975499136,101.821024941108,16.587988530623));
#113870=CARTESIAN_POINT('Ctrl Pts',(110.934055552302,101.821182095212,16.5953752532649));
#113871=CARTESIAN_POINT('Ctrl Pts',(110.937959044177,101.82142613097,16.6028917650452));
#113872=CARTESIAN_POINT('Ctrl Pts',(110.941678675099,101.8217541569,16.6105406048539));
#113873=CARTESIAN_POINT('Ctrl Pts',(103.87768280016,118.827666039955,35.1400935204102));
#113874=CARTESIAN_POINT('Ctrl Pts',(104.078454590598,116.220282324567,36.184346516479));
#113875=CARTESIAN_POINT('Ctrl Pts',(106.365744487717,114.667523630026,36.7195743501774));
#113876=CARTESIAN_POINT('Ctrl Pts',(103.610069014891,116.125747572918,28.4451556662067));
#113877=CARTESIAN_POINT('Ctrl Pts',(103.807522303916,113.584662677465,29.4920665900636));
#113878=CARTESIAN_POINT('Ctrl Pts',(106.017025131956,112.020040353621,30.0042214549154));
#113879=CARTESIAN_POINT('Ctrl Pts',(103.342208022992,113.427037609245,21.7489303937535));
#113880=CARTESIAN_POINT('Ctrl Pts',(103.535027384885,110.950665452534,22.7756306437017));
#113881=CARTESIAN_POINT('Ctrl Pts',(105.659080481007,109.384359503753,23.284078431882));
#113882=CARTESIAN_POINT('Ctrl Pts',(103.073871903962,110.734505378064,15.0502402026856));
#113883=CARTESIAN_POINT('Ctrl Pts',(103.259757158221,108.317320872726,16.0143790534353));
#113884=CARTESIAN_POINT('Ctrl Pts',(105.288524895183,106.768734761685,16.5555634122993));
#113885=CARTESIAN_POINT('',(106.343459788244,114.4984508773,36.2906714740974));
#113886=CARTESIAN_POINT('Ctrl Pts',(106.343459788242,114.498450877301,36.2906714740982));
#113887=CARTESIAN_POINT('Ctrl Pts',(106.003809638209,111.923269793813,29.7572149518281));
#113888=CARTESIAN_POINT('Ctrl Pts',(105.655391059121,109.359598905823,23.2196692855559));
#113889=CARTESIAN_POINT('Ctrl Pts',(105.29511447391,106.815259954562,16.6752398011834));
#113890=CARTESIAN_POINT('Origin',(189.906585272241,215.571078390637,39.5153027388033));
#113891=CARTESIAN_POINT('Ctrl Pts',(104.654626760642,114.848851961674,37.5863208502887));
#113892=CARTESIAN_POINT('Ctrl Pts',(105.658076749822,115.682387074935,37.5644939651877));
#113893=CARTESIAN_POINT('Ctrl Pts',(105.397326391894,115.432810624723,36.3107436211889));
#113894=CARTESIAN_POINT('Ctrl Pts',(104.984277887057,114.452273885449,37.5967056126888));
#113895=CARTESIAN_POINT('Ctrl Pts',(105.949474108277,115.369270595091,37.5726932087551));
#113896=CARTESIAN_POINT('Ctrl Pts',(105.679213308314,115.08613303476,36.3029042649714));
#113897=CARTESIAN_POINT('Ctrl Pts',(105.352508681633,114.09512759677,37.6060578173929));
#113898=CARTESIAN_POINT('Ctrl Pts',(106.262805693981,115.097751828705,37.5798031778927));
#113899=CARTESIAN_POINT('Ctrl Pts',(105.994251836915,114.774063615388,36.2961950283269));
#113900=CARTESIAN_POINT('Ctrl Pts',(105.760504450538,113.779516272366,37.6143223907801));
#113901=CARTESIAN_POINT('Ctrl Pts',(106.598538882094,114.862114352182,37.585973562371));
#113902=CARTESIAN_POINT('Ctrl Pts',(106.343459788244,114.498450877299,36.2906714740982));
#113903=CARTESIAN_POINT('',(105.760504450538,113.779516272366,37.6143223907801));
#113904=CARTESIAN_POINT('Origin',(204.146342340009,230.331338570241,34.562305513349));
#113905=CARTESIAN_POINT('Origin',(105.760504450538,113.753339324058,36.6146650658045));
#113906=CARTESIAN_POINT('Ctrl Pts',(103.742042776424,-101.554126360011,
12.7413531048132));
#113907=CARTESIAN_POINT('Ctrl Pts',(103.448021311042,-101.234028835499,
12.0000000000002));
#113908=CARTESIAN_POINT('Ctrl Pts',(102.866679603615,-100.601132398658,
12.));
#113909=CARTESIAN_POINT('Ctrl Pts',(103.562015969223,-101.688743457927,
12.7027997064428));
#113910=CARTESIAN_POINT('Ctrl Pts',(103.289796944598,-101.339364769909,
11.9999999999987));
#113911=CARTESIAN_POINT('Ctrl Pts',(102.777095083136,-100.68339272058,12.));
#113912=CARTESIAN_POINT('Ctrl Pts',(103.366522111915,-101.80389931814,12.6701661503477));
#113913=CARTESIAN_POINT('Ctrl Pts',(103.122073902591,-101.429594324399,
12.0000000000004));
#113914=CARTESIAN_POINT('Ctrl Pts',(102.67969282207,-100.753639844802,12.));
#113915=CARTESIAN_POINT('Ctrl Pts',(102.950106006984,-101.986182261516,
12.619392588619));
#113916=CARTESIAN_POINT('Ctrl Pts',(102.773438031508,-101.571048014611,
11.9999999999996));
#113917=CARTESIAN_POINT('Ctrl Pts',(102.472034894717,-100.864478537349,
12.));
#113918=CARTESIAN_POINT('Ctrl Pts',(102.730490846508,-102.054170392814,
12.6009856091972));
#113919=CARTESIAN_POINT('Ctrl Pts',(102.59264967038,-101.62371866113,12.0000000000004));
#113920=CARTESIAN_POINT('Ctrl Pts',(102.362426726394,-100.905612425785,
12.));
#113921=CARTESIAN_POINT('Ctrl Pts',(102.283662353108,-102.136266924114,
12.580257520813));
#113922=CARTESIAN_POINT('Ctrl Pts',(102.228856023696,-101.687116992461,
11.9999999999996));
#113923=CARTESIAN_POINT('Ctrl Pts',(102.139238008605,-100.954700640916,
12.));
#113924=CARTESIAN_POINT('Ctrl Pts',(102.049140888434,-102.15145588568,12.5776753987942));
#113925=CARTESIAN_POINT('Ctrl Pts',(102.038758503825,-101.699043350697,
12.));
#113926=CARTESIAN_POINT('Ctrl Pts',(102.022006227079,-100.963296563724,
12.));
#113927=CARTESIAN_POINT('Ctrl Pts',(101.580568858631,-102.125816026422,
12.5891760110417));
#113928=CARTESIAN_POINT('Ctrl Pts',(101.658730850215,-101.680070614217,
12.));
#113929=CARTESIAN_POINT('Ctrl Pts',(101.787598604854,-100.946015818629,
12.));
#113930=CARTESIAN_POINT('Ctrl Pts',(101.345598908897,-102.08354216792,12.6036965266881));
#113931=CARTESIAN_POINT('Ctrl Pts',(101.466724611027,-101.647894811602,
11.9999999999996));
#113932=CARTESIAN_POINT('Ctrl Pts',(101.669952999394,-100.919244839568,
12.));
#113933=CARTESIAN_POINT('Ctrl Pts',(101.117354234929,-102.013194685454,
12.6265250839479));
#113934=CARTESIAN_POINT('Ctrl Pts',(101.278632351916,-101.594401385488,
12.));
#113935=CARTESIAN_POINT('Ctrl Pts',(101.555591337547,-100.875217610987,
12.));
#113936=CARTESIAN_POINT('',(101.14778397945,-102.022371216681,12.6235033138904));
#113937=CARTESIAN_POINT('Origin',(101.570833586631,-100.88097619781,13.5));
#113938=CARTESIAN_POINT('',(103.717972836933,-101.571914109922,12.736219202979));
#113939=CARTESIAN_POINT('Origin',(102.854708541945,-100.612011171547,13.5));
#113940=CARTESIAN_POINT('Ctrl Pts',(103.717972836935,-101.57191410992,12.736219202979));
#113941=CARTESIAN_POINT('Ctrl Pts',(103.536773839832,-101.704648804256,
12.698236837515));
#113942=CARTESIAN_POINT('Ctrl Pts',(103.343055089601,-101.815623225904,
12.6668333146283));
#113943=CARTESIAN_POINT('Ctrl Pts',(102.930142876576,-101.993292785853,
12.6174044249552));
#113944=CARTESIAN_POINT('Ctrl Pts',(102.711479753806,-102.058931735538,
12.5996887321319));
#113945=CARTESIAN_POINT('Ctrl Pts',(102.268854416567,-102.137569084567,
12.5799553622727));
#113946=CARTESIAN_POINT('Ctrl Pts',(102.039569534998,-102.151366041802,
12.5777441645434));
#113947=CARTESIAN_POINT('Ctrl Pts',(101.588823104687,-102.125774678987,
12.589082726481));
#113948=CARTESIAN_POINT('Ctrl Pts',(101.365351415844,-102.086883219598,
12.6025013637329));
#113949=CARTESIAN_POINT('Ctrl Pts',(101.14778397945,-102.022371216681,12.6235033138904));
#113950=CARTESIAN_POINT('Ctrl Pts',(104.337390873202,-101.011436393262,
12.7319912034542));
#113951=CARTESIAN_POINT('Ctrl Pts',(104.045609997978,-100.687041985391,
12.));
#113952=CARTESIAN_POINT('Ctrl Pts',(103.475732003344,-100.053466414388,
12.));
#113953=CARTESIAN_POINT('Ctrl Pts',(104.130926497058,-101.19827138399,12.7333980247182));
#113954=CARTESIAN_POINT('Ctrl Pts',(103.839253503149,-100.874109421413,
11.9999999999546));
#113955=CARTESIAN_POINT('Ctrl Pts',(103.268731321651,-100.239655937423,
12.));
#113956=CARTESIAN_POINT('Ctrl Pts',(103.92445382855,-101.385097301315,12.7348073635238));
#113957=CARTESIAN_POINT('Ctrl Pts',(103.632954747037,-101.061112656991,
11.9999999999846));
#113958=CARTESIAN_POINT('Ctrl Pts',(103.061723506004,-100.4258375285,12.0000000000001));
#113959=CARTESIAN_POINT('Ctrl Pts',(103.71797283693,-101.571914109925,12.7362192029792));
#113960=CARTESIAN_POINT('Ctrl Pts',(103.426714649684,-101.248050848826,
12.0000000000001));
#113961=CARTESIAN_POINT('Ctrl Pts',(102.854708541945,-100.612011171547,
12.0000000000001));
#113962=CARTESIAN_POINT('',(104.337390873202,-101.011436393262,12.7319912034542));
#113963=CARTESIAN_POINT('Origin',(103.475732003344,-100.053466414388,13.5));
#113964=CARTESIAN_POINT('',(104.337390873203,-101.011436393262,12.7319912034542));
#113965=CARTESIAN_POINT('Ctrl Pts',(103.467853574625,-100.059469998627,
12.000003077099));
#113966=CARTESIAN_POINT('Ctrl Pts',(104.038331972802,-100.693270110907,
11.9995443775646));
#113967=CARTESIAN_POINT('Ctrl Pts',(104.330721573225,-101.017473699315,
12.7320392555542));
#113968=CARTESIAN_POINT('Ctrl Pts',(103.910696292703,-99.7206633297771,
11.9996571849847));
#113969=CARTESIAN_POINT('Ctrl Pts',(104.44417186782,-100.345423389932,12.0242659645773));
#113970=CARTESIAN_POINT('Ctrl Pts',(104.706156400682,-100.677498474421,
12.7291874434403));
#113971=CARTESIAN_POINT('Ctrl Pts',(104.361852134997,-99.395298054483,12.0284636689173));
#113972=CARTESIAN_POINT('Ctrl Pts',(104.860394019187,-100.00843073899,12.0740265788563));
#113973=CARTESIAN_POINT('Ctrl Pts',(105.088521660682,-100.351040155002,
12.7510744311339));
#113974=CARTESIAN_POINT('Ctrl Pts',(105.284480062355,-98.7769478638164,
12.153925843728));
#113975=CARTESIAN_POINT('Ctrl Pts',(105.709343225128,-99.3701060338921,
12.2335717665036));
#113976=CARTESIAN_POINT('Ctrl Pts',(105.870186901213,-99.7307500099617,
12.8524899735701));
#113977=CARTESIAN_POINT('Ctrl Pts',(105.755935440643,-98.4838282906433,
12.2503841693701));
#113978=CARTESIAN_POINT('Ctrl Pts',(106.142659669053,-99.0674321550659,
12.3424114388188));
#113979=CARTESIAN_POINT('Ctrl Pts',(106.269463531842,-99.4367873662246,
12.9318454699724));
#113980=CARTESIAN_POINT('Ctrl Pts',(106.240707289088,-98.2118611984946,
12.3898536573625));
#113981=CARTESIAN_POINT('Ctrl Pts',(106.590497188246,-98.7857022590306,
12.4904866023116));
#113982=CARTESIAN_POINT('Ctrl Pts',(106.679911805114,-99.1641147008838,
13.0477859573693));
#113983=CARTESIAN_POINT('',(106.672622490695,-99.1689602214373,13.0457304381967));
#113984=CARTESIAN_POINT('Origin',(105.818649527789,-98.2167064830398,13.8292755845243));
#113985=CARTESIAN_POINT('Ctrl Pts',(106.672622490695,-99.1689602214372,
13.0457304381969));
#113986=CARTESIAN_POINT('Ctrl Pts',(106.387732337074,-99.3584568850395,
12.9655313806753));
#113987=CARTESIAN_POINT('Ctrl Pts',(106.108437429451,-99.5580545056008,
12.9030040716964));
#113988=CARTESIAN_POINT('Ctrl Pts',(105.833756690573,-99.7660446930636,
12.8554200514511));
#113989=CARTESIAN_POINT('Ctrl Pts',(105.714783015837,-99.856132396383,12.8348097757891));
#113990=CARTESIAN_POINT('Ctrl Pts',(105.596675171179,-99.9477949402898,
12.8170035183004));
#113991=CARTESIAN_POINT('Ctrl Pts',(105.479354223664,-100.040894976378,
12.8017820083813));
#113992=CARTESIAN_POINT('Ctrl Pts',(105.479040196573,-100.041144172571,
12.8017412657298));
#113993=CARTESIAN_POINT('Ctrl Pts',(105.478726175134,-100.041393379149,
12.8017005417088));
#113994=CARTESIAN_POINT('Ctrl Pts',(105.478412159348,-100.041642596108,
12.8016598363167));
#113995=CARTESIAN_POINT('Ctrl Pts',(105.14104575335,-100.309391651003,12.757927538627));
#113996=CARTESIAN_POINT('Ctrl Pts',(104.810227650218,-100.589101560846,
12.7356964568641));
#113997=CARTESIAN_POINT('Ctrl Pts',(104.484901626918,-100.878973565147,
12.732265146424));
#113998=CARTESIAN_POINT('Ctrl Pts',(104.43560646727,-100.922896539966,12.7317452156966));
#113999=CARTESIAN_POINT('Ctrl Pts',(104.386437431807,-100.967052885005,
12.7316570064888));
#114000=CARTESIAN_POINT('Ctrl Pts',(104.337390873203,-101.011436393262,
12.7319912034542));
#114001=CARTESIAN_POINT('Ctrl Pts',(106.232105561514,-98.2167064830398,
12.3873830406168));
#114002=CARTESIAN_POINT('Ctrl Pts',(106.582597008945,-98.7906809201121,
12.4878848459155));
#114003=CARTESIAN_POINT('Ctrl Pts',(106.672622490695,-99.1689602214375,
13.0457304381968));
#114004=CARTESIAN_POINT('Ctrl Pts',(107.246906175521,-97.5460774958982,
12.6783724341485));
#114005=CARTESIAN_POINT('Ctrl Pts',(107.592394689177,-98.1185319729236,
12.7774396713384));
#114006=CARTESIAN_POINT('Ctrl Pts',(107.683427050135,-98.4966165510119,
13.3302807183413));
#114007=CARTESIAN_POINT('Ctrl Pts',(108.264956598907,-96.8808298150961,
12.9702936955242));
#114008=CARTESIAN_POINT('Ctrl Pts',(108.606777037818,-97.4511209636157,
13.0683091291635));
#114009=CARTESIAN_POINT('Ctrl Pts',(108.697600343309,-97.8297383845077,
13.6161099262503));
#114010=CARTESIAN_POINT('Ctrl Pts',(109.286106264129,-96.2207140491288,
13.2631036501957));
#114011=CARTESIAN_POINT('Ctrl Pts',(109.625236831748,-96.7884585764808,
13.3603477756303));
#114012=CARTESIAN_POINT('Ctrl Pts',(109.714993642113,-97.1680777961357,
13.90314863527));
#114013=CARTESIAN_POINT('',(109.71499364212,-97.1680777961299,13.9031486352709));
#114014=CARTESIAN_POINT('Origin',(108.872650230411,-96.220714049124,14.7049961941053));
#114015=CARTESIAN_POINT('Ctrl Pts',(109.71499364212,-97.1680777961308,13.9031486352722));
#114016=CARTESIAN_POINT('Ctrl Pts',(108.697691580307,-97.8296790486218,
13.6161356670743));
#114017=CARTESIAN_POINT('Ctrl Pts',(107.683510293111,-98.4965611813181,
13.3303041519021));
#114018=CARTESIAN_POINT('Ctrl Pts',(106.672622490695,-99.1689602214375,
13.0457304381968));
#114019=CARTESIAN_POINT('Ctrl Pts',(115.970057160846,-92.0665555301949,
14.4159707751081));
#114020=CARTESIAN_POINT('Ctrl Pts',(115.591227404534,-91.7568261018713,
13.6986672712647));
#114021=CARTESIAN_POINT('Ctrl Pts',(114.988593550384,-91.134902327077,13.7620066416494));
#114022=CARTESIAN_POINT('Ctrl Pts',(114.997114388366,-93.0253457181104,
14.5244695967235));
#114023=CARTESIAN_POINT('Ctrl Pts',(114.677000633763,-92.6912962004839,
13.8305797354717));
#114024=CARTESIAN_POINT('Ctrl Pts',(114.102182130416,-92.0901493567244,
13.8551722360746));
#114025=CARTESIAN_POINT('Ctrl Pts',(113.991647669227,-93.9344616442926,
14.5493856271348));
#114026=CARTESIAN_POINT('Ctrl Pts',(113.7189115943,-93.5897804896475,13.8837731141634));
#114027=CARTESIAN_POINT('Ctrl Pts',(113.185934258764,-92.9962169145442,
13.872504683617));
#114028=CARTESIAN_POINT('Ctrl Pts',(111.910193675682,-95.6414977371721,
14.396008448265));
#114029=CARTESIAN_POINT('Ctrl Pts',(111.733090186471,-95.2737112815977,
13.7878841193395));
#114030=CARTESIAN_POINT('Ctrl Pts',(111.288506314146,-94.6980167898928,
13.7223363076763));
#114031=CARTESIAN_POINT('Ctrl Pts',(110.834295221193,-96.4401412706368,
14.2189388795441));
#114032=CARTESIAN_POINT('Ctrl Pts',(110.703984655042,-96.0641970649025,
13.6434847554327));
#114033=CARTESIAN_POINT('Ctrl Pts',(110.30744306908,-95.4944536320467,13.555967266321));
#114034=CARTESIAN_POINT('Ctrl Pts',(109.71499364212,-97.1680777961308,13.9031486352721));
#114035=CARTESIAN_POINT('Ctrl Pts',(109.625236831756,-96.7884585764759,
13.3603477756325));
#114036=CARTESIAN_POINT('Ctrl Pts',(109.286106264136,-96.220714049124,13.2631036501978));
#114037=CARTESIAN_POINT('',(115.970057160861,-92.0665555301784,14.4159707751044));
#114038=CARTESIAN_POINT('Origin',(115.145386245308,-91.1349023270536,15.2537894846996));
#114039=CARTESIAN_POINT('Ctrl Pts',(115.970057160846,-92.0665555301949,
14.4159707751081));
#114040=CARTESIAN_POINT('Ctrl Pts',(115.420357265266,-92.6082594010654,
14.4772711849422));
#114041=CARTESIAN_POINT('Ctrl Pts',(114.860073960042,-93.1343072489735,
14.5119164114893));
#114042=CARTESIAN_POINT('Ctrl Pts',(114.288622429806,-93.6436482657975,
14.5165849131883));
#114043=CARTESIAN_POINT('Ctrl Pts',(113.850398690404,-94.0342418913515,
14.5201650038237));
#114044=CARTESIAN_POINT('Ctrl Pts',(113.405606957729,-94.4150102767945,
14.5061157977094));
#114045=CARTESIAN_POINT('Ctrl Pts',(112.953978218839,-94.7854709997818,
14.4729210214619));
#114046=CARTESIAN_POINT('Ctrl Pts',(112.952958941678,-94.7863070895195,
14.4728461044463));
#114047=CARTESIAN_POINT('Ctrl Pts',(112.951939629919,-94.7871431265602,
14.4727710899169));
#114048=CARTESIAN_POINT('Ctrl Pts',(112.950920283559,-94.7879791108983,
14.4726959778567));
#114049=CARTESIAN_POINT('Ctrl Pts',(112.496747911975,-95.1604540658108,
14.4392296077419));
#114050=CARTESIAN_POINT('Ctrl Pts',(112.035724544464,-95.5226062529439,
14.3866383069828));
#114051=CARTESIAN_POINT('Ctrl Pts',(111.56706890888,-95.8731515682666,14.3116701143443));
#114052=CARTESIAN_POINT('Ctrl Pts',(111.123767889705,-96.2047321228374,
14.240757756359));
#114053=CARTESIAN_POINT('Ctrl Pts',(110.673638104614,-96.5259277755394,
14.1498244378755));
#114054=CARTESIAN_POINT('Ctrl Pts',(110.21600660318,-96.8356319718256,14.0360769589451));
#114055=CARTESIAN_POINT('Ctrl Pts',(110.050000385312,-96.9479774334515,
13.9948149638463));
#114056=CARTESIAN_POINT('Ctrl Pts',(109.883006912354,-97.0588105544348,
13.9505504728467));
#114057=CARTESIAN_POINT('Ctrl Pts',(109.71499364212,-97.1680777961307,13.9031486352721));
#114058=CARTESIAN_POINT('Ctrl Pts',(114.988593550406,-91.1349023270536,
13.7620066416471));
#114059=CARTESIAN_POINT('Ctrl Pts',(115.591227404557,-91.7568261018482,
13.6986672712614));
#114060=CARTESIAN_POINT('Ctrl Pts',(115.97005716087,-92.0665555301714,14.4159707751054));
#114061=CARTESIAN_POINT('Ctrl Pts',(118.617047775942,-87.580150248464,13.3806407350756));
#114062=CARTESIAN_POINT('Ctrl Pts',(119.191342452236,-88.2051503203672,
13.3202799323172));
#114063=CARTESIAN_POINT('Ctrl Pts',(119.59062631552,-88.4986517672914,14.0122188827124));
#114064=CARTESIAN_POINT('Ctrl Pts',(122.224044752088,-84.0035274895822,
13.0015300762922));
#114065=CARTESIAN_POINT('Ctrl Pts',(122.788209506848,-84.6135857252843,
12.9422339709668));
#114066=CARTESIAN_POINT('Ctrl Pts',(123.188989680533,-84.9080020117287,
13.6103306539966));
#114067=CARTESIAN_POINT('Ctrl Pts',(125.807221986452,-80.4026299121425,
12.624922973253));
#114068=CARTESIAN_POINT('Ctrl Pts',(126.379484753241,-80.9783671417807,
12.5647757327787));
#114069=CARTESIAN_POINT('Ctrl Pts',(126.762718695204,-81.2921578696351,
13.210719110499));
#114070=CARTESIAN_POINT('',(126.762718686207,-81.2921578596148,13.2107191207045));
#114071=CARTESIAN_POINT('Origin',(125.964014681354,-80.4026299121424,14.1167058163055));
#114072=CARTESIAN_POINT('Ctrl Pts',(126.762718695204,-81.292157869635,13.210719110499));
#114073=CARTESIAN_POINT('Ctrl Pts',(123.189151302246,-84.9078384858984,
13.6103125821124));
#114074=CARTESIAN_POINT('Ctrl Pts',(119.590744074218,-88.4985357216511,
14.0122057508504));
#114075=CARTESIAN_POINT('Ctrl Pts',(115.97005716087,-92.0665555301714,14.4159707751054));
#114076=CARTESIAN_POINT('Ctrl Pts',(-115.97005716087,-92.0665555301714,
14.4159707751054));
#114077=CARTESIAN_POINT('Ctrl Pts',(-115.591227404557,-91.7568261018482,
13.6986672712614));
#114078=CARTESIAN_POINT('Ctrl Pts',(-114.988593550406,-91.1349023270536,
13.7620066416471));
#114079=CARTESIAN_POINT('Ctrl Pts',(-119.59062631552,-88.4986517672914,
14.0122188827124));
#114080=CARTESIAN_POINT('Ctrl Pts',(-119.191342452236,-88.2051503203672,
13.3202799323172));
#114081=CARTESIAN_POINT('Ctrl Pts',(-118.617047775942,-87.580150248464,
13.3806407350756));
#114082=CARTESIAN_POINT('Ctrl Pts',(-123.188989680533,-84.9080020117287,
13.6103306539966));
#114083=CARTESIAN_POINT('Ctrl Pts',(-122.788209506848,-84.6135857252842,
12.9422339709668));
#114084=CARTESIAN_POINT('Ctrl Pts',(-122.224044752088,-84.0035274895822,
13.0015300762922));
#114085=CARTESIAN_POINT('Ctrl Pts',(-126.762718695204,-81.2921578696351,
13.210719110499));
#114086=CARTESIAN_POINT('Ctrl Pts',(-126.379484753241,-80.9783671417807,
12.5647757327787));
#114087=CARTESIAN_POINT('Ctrl Pts',(-125.807221986452,-80.4026299121425,
12.624922973253));
#114088=CARTESIAN_POINT('',(-115.970057160861,-92.0665555301784,14.4159707751044));
#114089=CARTESIAN_POINT('Origin',(-115.145386245308,-91.1349023270536,15.2537894846996));
#114090=CARTESIAN_POINT('',(-126.762718686207,-81.2921578596148,13.2107191207045));
#114091=CARTESIAN_POINT('Ctrl Pts',(-126.762718695204,-81.292157869635,
13.210719110499));
#114092=CARTESIAN_POINT('Ctrl Pts',(-123.189151302246,-84.9078384858984,
13.6103125821124));
#114093=CARTESIAN_POINT('Ctrl Pts',(-119.590744074218,-88.4985357216511,
14.0122057508504));
#114094=CARTESIAN_POINT('Ctrl Pts',(-115.97005716087,-92.0665555301714,
14.4159707751054));
#114095=CARTESIAN_POINT('Origin',(-125.964014681354,-80.4026299121424,14.1167058163055));
#114096=CARTESIAN_POINT('Ctrl Pts',(-114.988593550384,-91.134902327077,
13.7620066416494));
#114097=CARTESIAN_POINT('Ctrl Pts',(-115.591227404534,-91.7568261018713,
13.6986672712647));
#114098=CARTESIAN_POINT('Ctrl Pts',(-115.970057160846,-92.0665555301949,
14.4159707751081));
#114099=CARTESIAN_POINT('Ctrl Pts',(-114.102182130493,-92.0901493566421,
13.8551722360666));
#114100=CARTESIAN_POINT('Ctrl Pts',(-114.677000633834,-92.6912962004116,
13.8305797354615));
#114101=CARTESIAN_POINT('Ctrl Pts',(-114.997114388443,-93.025345718034,
14.5244695967148));
#114102=CARTESIAN_POINT('Ctrl Pts',(-113.185934258643,-92.9962169146378,
13.8725046836074));
#114103=CARTESIAN_POINT('Ctrl Pts',(-113.718911594185,-93.5897804897341,
13.8837731141728));
#114104=CARTESIAN_POINT('Ctrl Pts',(-113.991647669114,-93.934461644386,
14.5493856271268));
#114105=CARTESIAN_POINT('Ctrl Pts',(-111.288506314267,-94.6980167897992,
13.7223363076858));
#114106=CARTESIAN_POINT('Ctrl Pts',(-111.733090186581,-95.2737112815157,
13.7878841193301));
#114107=CARTESIAN_POINT('Ctrl Pts',(-111.910193675795,-95.6414977370787,
14.396008448273));
#114108=CARTESIAN_POINT('Ctrl Pts',(-110.30744306899,-95.4944536321107,
13.5559672662952));
#114109=CARTESIAN_POINT('Ctrl Pts',(-110.703984654958,-96.064197064959,
13.6434847554106));
#114110=CARTESIAN_POINT('Ctrl Pts',(-110.834295221105,-96.4401412706941,
14.2189388795192));
#114111=CARTESIAN_POINT('Ctrl Pts',(-109.286106264136,-96.220714049124,
13.2631036501978));
#114112=CARTESIAN_POINT('Ctrl Pts',(-109.625236831756,-96.7884585764759,
13.3603477756325));
#114113=CARTESIAN_POINT('Ctrl Pts',(-109.71499364212,-97.1680777961308,
13.9031486352721));
#114114=CARTESIAN_POINT('',(-109.71499364212,-97.1680777961299,13.9031486352709));
#114115=CARTESIAN_POINT('Origin',(-108.872650230411,-96.220714049124,14.7049961941053));
#114116=CARTESIAN_POINT('Ctrl Pts',(-115.970057160846,-92.0665555301949,
14.4159707751081));
#114117=CARTESIAN_POINT('Ctrl Pts',(-115.420357399959,-92.6082592683312,
14.4772711699218));
#114118=CARTESIAN_POINT('Ctrl Pts',(-114.860074234612,-93.1343069911723,
14.5119163945016));
#114119=CARTESIAN_POINT('Ctrl Pts',(-114.288622849874,-93.6436478913808,
14.5165849097502));
#114120=CARTESIAN_POINT('Ctrl Pts',(-113.850398974647,-94.0342416480187,
14.5201650127973));
#114121=CARTESIAN_POINT('Ctrl Pts',(-113.405607102035,-94.4150101584234,
14.5061158083158));
#114122=CARTESIAN_POINT('Ctrl Pts',(-112.953978218839,-94.7854709997816,
14.4729210214618));
#114123=CARTESIAN_POINT('Ctrl Pts',(-112.952958941678,-94.7863070895194,
14.4728461044462));
#114124=CARTESIAN_POINT('Ctrl Pts',(-112.951939629919,-94.78714312656,14.4727710899168));
#114125=CARTESIAN_POINT('Ctrl Pts',(-112.950920283559,-94.7879791108982,
14.4726959778565));
#114126=CARTESIAN_POINT('Ctrl Pts',(-112.496747956208,-95.1604540295335,
14.4392296110012));
#114127=CARTESIAN_POINT('Ctrl Pts',(-112.035724634263,-95.5226061823968,
14.3866383172194));
#114128=CARTESIAN_POINT('Ctrl Pts',(-111.56706904581,-95.8731514658392,
14.3116701362406));
#114129=CARTESIAN_POINT('Ctrl Pts',(-111.123768073288,-96.2047319887047,
14.2407577896156));
#114130=CARTESIAN_POINT('Ctrl Pts',(-110.673638336313,-96.5259276119369,
14.1498244868685));
#114131=CARTESIAN_POINT('Ctrl Pts',(-110.216006884665,-96.8356317813273,
14.0360770289081));
#114132=CARTESIAN_POINT('Ctrl Pts',(-110.050000574085,-96.9479773081625,
13.994815013883));
#114133=CARTESIAN_POINT('Ctrl Pts',(-109.883007007318,-97.0588104926756,
13.9505504996388));
#114134=CARTESIAN_POINT('Ctrl Pts',(-109.71499364212,-97.1680777961307,
13.9031486352721));
#114135=CARTESIAN_POINT('Ctrl Pts',(-106.672622490695,-99.1689602214375,
13.0457304381968));
#114136=CARTESIAN_POINT('Ctrl Pts',(-106.582597008945,-98.7906809201121,
12.4878848459155));
#114137=CARTESIAN_POINT('Ctrl Pts',(-106.232105561514,-98.2167064830398,
12.3873830406168));
#114138=CARTESIAN_POINT('Ctrl Pts',(-107.683427050135,-98.4966165510119,
13.3302807183413));
#114139=CARTESIAN_POINT('Ctrl Pts',(-107.592394689177,-98.1185319729236,
12.7774396713384));
#114140=CARTESIAN_POINT('Ctrl Pts',(-107.246906175521,-97.5460774958982,
12.6783724341485));
#114141=CARTESIAN_POINT('Ctrl Pts',(-108.697600343309,-97.8297383845077,
13.6161099262503));
#114142=CARTESIAN_POINT('Ctrl Pts',(-108.606777037818,-97.4511209636157,
13.0683091291635));
#114143=CARTESIAN_POINT('Ctrl Pts',(-108.264956598907,-96.8808298150961,
12.9702936955242));
#114144=CARTESIAN_POINT('Ctrl Pts',(-109.714993642113,-97.1680777961357,
13.90314863527));
#114145=CARTESIAN_POINT('Ctrl Pts',(-109.625236831748,-96.7884585764808,
13.3603477756303));
#114146=CARTESIAN_POINT('Ctrl Pts',(-109.286106264129,-96.2207140491288,
13.2631036501957));
#114147=CARTESIAN_POINT('',(-106.672622490695,-99.1689602214373,13.0457304381967));
#114148=CARTESIAN_POINT('Origin',(-105.818649527789,-98.2167064830398,13.8292755845243));
#114149=CARTESIAN_POINT('Ctrl Pts',(-109.71499364212,-97.1680777961308,
13.9031486352722));
#114150=CARTESIAN_POINT('Ctrl Pts',(-108.697691580307,-97.8296790486218,
13.6161356670743));
#114151=CARTESIAN_POINT('Ctrl Pts',(-107.683510293111,-98.4965611813181,
13.3303041519021));
#114152=CARTESIAN_POINT('Ctrl Pts',(-106.672622490695,-99.1689602214375,
13.0457304381968));
#114153=CARTESIAN_POINT('Ctrl Pts',(-104.330721573203,-101.017473699336,
12.7320392555543));
#114154=CARTESIAN_POINT('Ctrl Pts',(-104.038331972777,-100.693270110928,
11.9995443775629));
#114155=CARTESIAN_POINT('Ctrl Pts',(-103.467853574597,-100.059469998648,
12.000003077099));
#114156=CARTESIAN_POINT('Ctrl Pts',(-104.706156400667,-100.677498474434,
12.7291874434394));
#114157=CARTESIAN_POINT('Ctrl Pts',(-104.444171867803,-100.345423389946,
12.024265964575));
#114158=CARTESIAN_POINT('Ctrl Pts',(-103.910696292684,-99.72066332979,11.9996571849835));
#114159=CARTESIAN_POINT('Ctrl Pts',(-105.088521660674,-100.351040155008,
12.7510744311329));
#114160=CARTESIAN_POINT('Ctrl Pts',(-104.860394019179,-100.008430738996,
12.0740265788545));
#114161=CARTESIAN_POINT('Ctrl Pts',(-104.361852134988,-99.395298054489,
12.028463668916));
#114162=CARTESIAN_POINT('Ctrl Pts',(-105.870186901221,-99.7307500099554,
12.8524899735711));
#114163=CARTESIAN_POINT('Ctrl Pts',(-105.709343225137,-99.3701060338856,
12.233571766505));
#114164=CARTESIAN_POINT('Ctrl Pts',(-105.284480062364,-98.7769478638099,
12.1539258437293));
#114165=CARTESIAN_POINT('Ctrl Pts',(-106.269463531858,-99.4367873662128,
12.9318454699756));
#114166=CARTESIAN_POINT('Ctrl Pts',(-106.14265966907,-99.0674321550536,
12.3424114388231));
#114167=CARTESIAN_POINT('Ctrl Pts',(-105.755935440662,-98.4838282906313,
12.250384169374));
#114168=CARTESIAN_POINT('Ctrl Pts',(-106.679911805139,-99.1641147008673,
13.0477859573763));
#114169=CARTESIAN_POINT('Ctrl Pts',(-106.590497188273,-98.7857022590135,
12.4904866023204));
#114170=CARTESIAN_POINT('Ctrl Pts',(-106.240707289118,-98.2118611984779,
12.389853657371));
#114171=CARTESIAN_POINT('',(-104.337390873202,-101.011436393262,12.7319912034542));
#114172=CARTESIAN_POINT('Origin',(-103.475732003344,-100.053466414388,13.5));
#114173=CARTESIAN_POINT('Ctrl Pts',(-106.672622490695,-99.1689602214373,
13.0457304381969));
#114174=CARTESIAN_POINT('Ctrl Pts',(-106.387732341638,-99.3584568820037,
12.9655313819601));
#114175=CARTESIAN_POINT('Ctrl Pts',(-106.1084374384,-99.5580544992056,12.9030040736999));
#114176=CARTESIAN_POINT('Ctrl Pts',(-105.833756703775,-99.7660446830669,
12.8554200537382));
#114177=CARTESIAN_POINT('Ctrl Pts',(-105.714783024574,-99.8561323896019,
12.8348097771064));
#114178=CARTESIAN_POINT('Ctrl Pts',(-105.596675175518,-99.9477949368462,
12.8170035188634));
#114179=CARTESIAN_POINT('Ctrl Pts',(-105.479354223664,-100.040894976378,
12.8017820083814));
#114180=CARTESIAN_POINT('Ctrl Pts',(-105.479040196573,-100.041144172571,
12.8017412657299));
#114181=CARTESIAN_POINT('Ctrl Pts',(-105.478726175134,-100.041393379148,
12.8017005417088));
#114182=CARTESIAN_POINT('Ctrl Pts',(-105.478412159348,-100.041642596108,
12.8016598363168));
#114183=CARTESIAN_POINT('Ctrl Pts',(-105.141045753353,-100.309391651,12.7579275386276));
#114184=CARTESIAN_POINT('Ctrl Pts',(-104.810227650224,-100.58910156084,
12.7356964568642));
#114185=CARTESIAN_POINT('Ctrl Pts',(-104.484901626927,-100.87897356514,
12.7322651464239));
#114186=CARTESIAN_POINT('Ctrl Pts',(-104.435606467276,-100.922896539961,
12.7317452156964));
#114187=CARTESIAN_POINT('Ctrl Pts',(-104.38643743181,-100.967052885003,
12.7316570064884));
#114188=CARTESIAN_POINT('Ctrl Pts',(-104.337390873203,-101.011436393262,
12.7319912034542));
#114189=CARTESIAN_POINT('Ctrl Pts',(-103.475732003344,-100.053466414388,
12.));
#114190=CARTESIAN_POINT('Ctrl Pts',(-104.045609997978,-100.687041985391,
12.));
#114191=CARTESIAN_POINT('Ctrl Pts',(-104.337390873203,-101.011436393262,
12.7319912034542));
#114192=CARTESIAN_POINT('Ctrl Pts',(-103.268731321651,-100.239655937423,
12.));
#114193=CARTESIAN_POINT('Ctrl Pts',(-103.839253503149,-100.874109421413,
11.9999999999546));
#114194=CARTESIAN_POINT('Ctrl Pts',(-104.130926497058,-101.19827138399,
12.7333980247182));
#114195=CARTESIAN_POINT('Ctrl Pts',(-103.061723506004,-100.4258375285,12.0000000000001));
#114196=CARTESIAN_POINT('Ctrl Pts',(-103.632954747037,-101.061112656991,
11.9999999999846));
#114197=CARTESIAN_POINT('Ctrl Pts',(-103.92445382855,-101.385097301315,
12.7348073635238));
#114198=CARTESIAN_POINT('Ctrl Pts',(-102.854708541945,-100.612011171547,
12.0000000000001));
#114199=CARTESIAN_POINT('Ctrl Pts',(-103.426714649684,-101.248050848826,
12.0000000000001));
#114200=CARTESIAN_POINT('Ctrl Pts',(-103.71797283693,-101.571914109925,
12.7362192029792));
#114201=CARTESIAN_POINT('',(-103.717972836933,-101.571914109922,12.736219202979));
#114202=CARTESIAN_POINT('Origin',(-102.854708541945,-100.612011171547,13.5));
#114203=CARTESIAN_POINT('',(-104.337390873203,-101.011436393262,12.7319912034542));
#114204=CARTESIAN_POINT('Ctrl Pts',(-102.866679601732,-100.601132400378,
12.));
#114205=CARTESIAN_POINT('Ctrl Pts',(-103.448021307704,-101.234028837735,
11.9999999999995));
#114206=CARTESIAN_POINT('Ctrl Pts',(-103.742042772657,-101.554126362845,
12.7413531040262));
#114207=CARTESIAN_POINT('Ctrl Pts',(-102.777095081807,-100.683392721599,
12.));
#114208=CARTESIAN_POINT('Ctrl Pts',(-103.289796942281,-101.33936477124,
12.0000000000035));
#114209=CARTESIAN_POINT('Ctrl Pts',(-103.562015966508,-101.688743459559,
12.7027997060333));
#114210=CARTESIAN_POINT('Ctrl Pts',(-102.679692821328,-100.753639845201,
12.));
#114211=CARTESIAN_POINT('Ctrl Pts',(-103.122073901339,-101.429594324928,
12.));
#114212=CARTESIAN_POINT('Ctrl Pts',(-103.366522110432,-101.803899318808,
12.6701661501904));
#114213=CARTESIAN_POINT('Ctrl Pts',(-102.472034894716,-100.864478537346,
12.));
#114214=CARTESIAN_POINT('Ctrl Pts',(-102.773438031517,-101.571048014623,
12.));
#114215=CARTESIAN_POINT('Ctrl Pts',(-102.950106006994,-101.986182261527,
12.6193925886391));
#114216=CARTESIAN_POINT('Ctrl Pts',(-102.362426726399,-100.905612425804,
12.));
#114217=CARTESIAN_POINT('Ctrl Pts',(-102.59264967039,-101.623718661175,
12.));
#114218=CARTESIAN_POINT('Ctrl Pts',(-102.730490846514,-102.054170392847,
12.6009856092416));
#114219=CARTESIAN_POINT('Ctrl Pts',(-102.1392380086,-100.954700640897,12.));
#114220=CARTESIAN_POINT('Ctrl Pts',(-102.228856023693,-101.687116992448,
12.));
#114221=CARTESIAN_POINT('Ctrl Pts',(-102.283662353109,-102.136266924112,
12.5802575208096));
#114222=CARTESIAN_POINT('Ctrl Pts',(-102.022006227079,-100.963296563724,
12.));
#114223=CARTESIAN_POINT('Ctrl Pts',(-102.03875850382,-101.69904335071,12.));
#114224=CARTESIAN_POINT('Ctrl Pts',(-102.049140888425,-102.151455885692,
12.5776753988106));
#114225=CARTESIAN_POINT('Ctrl Pts',(-101.787598605692,-100.946015818691,
12.));
#114226=CARTESIAN_POINT('Ctrl Pts',(-101.658730851581,-101.680070614304,
12.));
#114227=CARTESIAN_POINT('Ctrl Pts',(-101.580568860313,-102.125816026533,
12.5891760110249));
#114228=CARTESIAN_POINT('Ctrl Pts',(-101.669953001039,-100.919244839941,
12.));
#114229=CARTESIAN_POINT('Ctrl Pts',(-101.46672461371,-101.647894812067,
11.9999999999987));
#114230=CARTESIAN_POINT('Ctrl Pts',(-101.345598912171,-102.083542168523,
12.6036965265063));
#114231=CARTESIAN_POINT('Ctrl Pts',(-101.555591339946,-100.87521761191,
12.));
#114232=CARTESIAN_POINT('Ctrl Pts',(-101.278632355875,-101.594401386632,
12.0000000000002));
#114233=CARTESIAN_POINT('Ctrl Pts',(-101.117354239712,-102.013194686944,
12.6265250834906));
#114234=CARTESIAN_POINT('',(-101.14778397945,-102.022371216681,12.6235033138904));
#114235=CARTESIAN_POINT('Origin',(-101.570833586631,-100.88097619781,13.5));
#114236=CARTESIAN_POINT('Ctrl Pts',(-103.717972836935,-101.57191410992,
12.736219202979));
#114237=CARTESIAN_POINT('Ctrl Pts',(-103.536773839832,-101.704648804256,
12.698236837515));
#114238=CARTESIAN_POINT('Ctrl Pts',(-103.343055089601,-101.815623225904,
12.6668333146283));
#114239=CARTESIAN_POINT('Ctrl Pts',(-102.930142876576,-101.993292785853,
12.6174044249552));
#114240=CARTESIAN_POINT('Ctrl Pts',(-102.711479753806,-102.058931735538,
12.5996887321319));
#114241=CARTESIAN_POINT('Ctrl Pts',(-102.268854416567,-102.137569084567,
12.5799553622727));
#114242=CARTESIAN_POINT('Ctrl Pts',(-102.039569534998,-102.151366041802,
12.5777441645434));
#114243=CARTESIAN_POINT('Ctrl Pts',(-101.588823104687,-102.125774678987,
12.589082726481));
#114244=CARTESIAN_POINT('Ctrl Pts',(-101.365351415844,-102.086883219598,
12.6025013637329));
#114245=CARTESIAN_POINT('Ctrl Pts',(-101.14778397945,-102.022371216681,
12.6235033138904));
#114246=CARTESIAN_POINT('Ctrl Pts',(-73.6846703200819,-91.8440575225745,
12.6244744328624));
#114247=CARTESIAN_POINT('Ctrl Pts',(-73.8406809618632,-91.4231432425491,
12.));
#114248=CARTESIAN_POINT('Ctrl Pts',(-74.1079672313402,-90.7020090532846,
12.));
#114249=CARTESIAN_POINT('Ctrl Pts',(-82.8390443214796,-95.2368217595914,
12.6241123237928));
#114250=CARTESIAN_POINT('Ctrl Pts',(-82.9943641104745,-94.8156287275953,
11.9999999991533));
#114251=CARTESIAN_POINT('Ctrl Pts',(-83.2622491057668,-94.0950167464175,
12.));
#114252=CARTESIAN_POINT('Ctrl Pts',(-91.9934156596429,-98.6295926469381,
12.6237900942608));
#114253=CARTESIAN_POINT('Ctrl Pts',(-92.1488866554616,-98.2084356704681,
12.0000000011178));
#114254=CARTESIAN_POINT('Ctrl Pts',(-92.4165383706558,-97.4880045001886,
12.));
#114255=CARTESIAN_POINT('Ctrl Pts',(-101.147783979451,-102.022371216681,
12.6235033138903));
#114256=CARTESIAN_POINT('Ctrl Pts',(-101.303812633276,-101.601403261022,
12.));
#114257=CARTESIAN_POINT('Ctrl Pts',(-101.570833586631,-100.88097619781,
12.));
#114258=CARTESIAN_POINT('Ctrl Pts',(-101.14778397945,-102.022371216681,
12.6235033138904));
#114259=CARTESIAN_POINT('Ctrl Pts',(-100.210111029286,-101.674852242139,
12.6235326884735));
#114260=CARTESIAN_POINT('Ctrl Pts',(-99.2724380491113,-101.327333348602,
12.623562435484));
#114261=CARTESIAN_POINT('Ctrl Pts',(-94.5840730000247,-99.5897392809705,
12.6237130551106));
#114262=CARTESIAN_POINT('Ctrl Pts',(-90.8333804863068,-98.1996653075248,
12.6238395802255));
#114263=CARTESIAN_POINT('Ctrl Pts',(-82.6166824105685,-95.1544125272018,
12.6241306197664));
#114264=CARTESIAN_POINT('Ctrl Pts',(-78.1506766606257,-93.499234227587,
12.624297776401));
#114265=CARTESIAN_POINT('Ctrl Pts',(-73.6846703200819,-91.8440575225745,
12.6244744328624));
#114266=CARTESIAN_POINT('Origin',(-84.5890885327477,-98.6723283342947,14.5581874612711));
#114267=CARTESIAN_POINT('',(-96.0601374477607,-102.948241531179,15.5955367709502));
#114268=CARTESIAN_POINT('',(-96.3432298895515,-102.19398582419,15.1767076687065));
#114269=CARTESIAN_POINT('Origin',(-96.0601374477587,-102.956968066684,14.5955748478861));
#114270=CARTESIAN_POINT('',(-73.4018833049304,-93.6227239052498,15.0989383441739));
#114271=CARTESIAN_POINT('Ctrl Pts',(-73.4018826775023,-93.622725596205,
15.098937066205));
#114272=CARTESIAN_POINT('Ctrl Pts',(-81.0489943444797,-96.4798230146516,
15.1248793975084));
#114273=CARTESIAN_POINT('Ctrl Pts',(-88.696109948532,-99.3369101230833,
15.1508021235528));
#114274=CARTESIAN_POINT('Ctrl Pts',(-96.3432292901295,-102.193987439731,
15.1767064382055));
#114275=CARTESIAN_POINT('',(-73.1180381388884,-94.3789660968715,15.5207538371724));
#114276=CARTESIAN_POINT('Origin',(-73.1180381388881,-94.3876926323703,14.5207919141083));
#114277=CARTESIAN_POINT('',(-96.0601374477586,-102.948241531185,15.5955367709503));
#114278=CARTESIAN_POINT('Ctrl Pts',(-69.1475425401678,-92.8548926363985,
15.0942342297988));
#114279=CARTESIAN_POINT('Ctrl Pts',(-69.1475432457637,-93.1507147658767,
15.510035050193));
#114280=CARTESIAN_POINT('Ctrl Pts',(-69.1475444482177,-93.6609904015459,
15.5144881582023));
#114281=CARTESIAN_POINT('Ctrl Pts',(-70.6098297413046,-92.8605298620656,
15.102162598255));
#114282=CARTESIAN_POINT('Ctrl Pts',(-70.5705800674698,-93.1568279894339,
15.5100883995111));
#114283=CARTESIAN_POINT('Ctrl Pts',(-70.5131919578104,-93.6609871849749,
15.5144881301317));
#114284=CARTESIAN_POINT('Ctrl Pts',(-72.0301233774919,-93.1173336575712,
15.10371295938));
#114285=CARTESIAN_POINT('Ctrl Pts',(-71.9623349641352,-93.4085240247952,
15.5122849175163));
#114286=CARTESIAN_POINT('Ctrl Pts',(-71.8388002893056,-93.9011475202313,
15.5165839776261));
#114287=CARTESIAN_POINT('Ctrl Pts',(-73.4018835140798,-93.6227233416001,
15.0989387701585));
#114288=CARTESIAN_POINT('Ctrl Pts',(-73.2971429522825,-93.8994949772413,
15.5165695561019));
#114289=CARTESIAN_POINT('Ctrl Pts',(-73.1180381388882,-94.3789660968719,
15.5207538371724));
#114290=CARTESIAN_POINT('',(-69.1475425401678,-92.8548926363985,15.0942342297988));
#114291=CARTESIAN_POINT('Ctrl Pts',(-69.1475425401678,-92.8548926364391,
15.0942342297699));
#114292=CARTESIAN_POINT('Ctrl Pts',(-69.4197678869671,-92.855942085381,
15.0957102071426));
#114293=CARTESIAN_POINT('Ctrl Pts',(-69.6914708254545,-92.8658432116452,
15.0969529473795));
#114294=CARTESIAN_POINT('Ctrl Pts',(-69.9623773455872,-92.8846090769806,
15.0979832198752));
#114295=CARTESIAN_POINT('Ctrl Pts',(-70.2348776848008,-92.9034853471679,
15.0990195537531));
#114296=CARTESIAN_POINT('Ctrl Pts',(-70.5065730834959,-92.9313306353749,
15.0998413553469));
#114297=CARTESIAN_POINT('Ctrl Pts',(-70.7772170103716,-92.968151968703,
15.1004428152647));
#114298=CARTESIAN_POINT('Ctrl Pts',(-70.9551295368343,-92.9923571172011,
15.100838195478));
#114299=CARTESIAN_POINT('Ctrl Pts',(-71.132588334164,-93.0204410039327,
15.1011377777649));
#114300=CARTESIAN_POINT('Ctrl Pts',(-71.3095279736545,-93.0524049738864,
15.1013324431485));
#114301=CARTESIAN_POINT('Ctrl Pts',(-71.5592304680398,-93.0975134812332,
15.1016071607415));
#114302=CARTESIAN_POINT('Ctrl Pts',(-71.8069221786368,-93.1501690553903,
15.1016729939499));
#114303=CARTESIAN_POINT('Ctrl Pts',(-72.0526314137008,-93.210298133407,
15.1015534235409));
#114304=CARTESIAN_POINT('Ctrl Pts',(-72.1598079050641,-93.2365259779122,
15.101501267842));
#114305=CARTESIAN_POINT('Ctrl Pts',(-72.2666072229416,-93.2641763274909,
15.1014134695688));
#114306=CARTESIAN_POINT('Ctrl Pts',(-72.3730315391885,-93.2932456613249,
15.101290277677));
#114307=CARTESIAN_POINT('Ctrl Pts',(-72.6246381759756,-93.3619709073733,
15.1009990294107));
#114308=CARTESIAN_POINT('Ctrl Pts',(-72.8741494998963,-93.4386245413309,
15.1005118265236));
#114309=CARTESIAN_POINT('Ctrl Pts',(-73.1215575913431,-93.5231887150057,
15.0998183513357));
#114310=CARTESIAN_POINT('Ctrl Pts',(-73.2153020994134,-93.5552306212149,
15.0995555891521));
#114311=CARTESIAN_POINT('Ctrl Pts',(-73.3087444744826,-93.5884086618281,
15.0992629255259));
#114312=CARTESIAN_POINT('Ctrl Pts',(-73.4018835140819,-93.6227233415944,
15.0989387701628));
#114313=CARTESIAN_POINT('',(-69.1475444482177,-93.6609904015501,15.5144881577221));
#114314=CARTESIAN_POINT('Origin',(-69.1475444482177,-93.6697169370443,14.5145262351382));
#114315=CARTESIAN_POINT('Origin',(-52.0944826738528,-202.446262634979,16.463842846565));
#114316=CARTESIAN_POINT('Origin',(-3.5527136788005E-14,-105.351642696434,
18.6166251703248));
#114317=CARTESIAN_POINT('Origin',(-101.435455635205,-105.353027344734,18.6150100265268));
#114318=CARTESIAN_POINT('',(-62.3771015688812,-105.377822302929,15.6167394011322));
#114319=CARTESIAN_POINT('',(-103.184342048878,-105.377822302929,15.6167394011322));
#114320=CARTESIAN_POINT('Ctrl Pts',(-62.3771015688812,-105.377822302929,
15.6167394011322));
#114321=CARTESIAN_POINT('Ctrl Pts',(-62.3783941925941,-105.452436989724,
15.6173905536392));
#114322=CARTESIAN_POINT('Ctrl Pts',(-62.3796275610123,-105.527672332612,
15.6208351471618));
#114323=CARTESIAN_POINT('Ctrl Pts',(-62.3819671217882,-105.678456713588,
15.6335232952744));
#114324=CARTESIAN_POINT('Ctrl Pts',(-62.3830737437106,-105.754003241433,
15.6427466945328));
#114325=CARTESIAN_POINT('Ctrl Pts',(-62.3851574949895,-105.904785507848,
15.6670744554731));
#114326=CARTESIAN_POINT('Ctrl Pts',(-62.3861349582307,-105.980021022422,
15.6821633196636));
#114327=CARTESIAN_POINT('Ctrl Pts',(-62.3879576135075,-106.129547906315,
15.718217518104));
#114328=CARTESIAN_POINT('Ctrl Pts',(-62.3888030505405,-106.20384025543,
15.7391717564304));
#114329=CARTESIAN_POINT('Ctrl Pts',(-62.3903585454154,-106.350858464965,
15.7868665943055));
#114330=CARTESIAN_POINT('Ctrl Pts',(-62.3910687503899,-106.423585426996,
15.8136007471302));
#114331=CARTESIAN_POINT('Ctrl Pts',(-62.3923502548591,-106.566867038415,
15.872680440637));
#114332=CARTESIAN_POINT('Ctrl Pts',(-62.3929216034535,-106.637421943319,
15.905023818245));
#114333=CARTESIAN_POINT('Ctrl Pts',(-62.3939213807952,-106.775771301979,
15.9750592887397));
#114334=CARTESIAN_POINT('Ctrl Pts',(-62.3943497806585,-106.843564724801,
16.0127522079618));
#114335=CARTESIAN_POINT('Ctrl Pts',(-62.395059331505,-106.975846707635,
16.0931441845907));
#114336=CARTESIAN_POINT('Ctrl Pts',(-62.3953403689645,-107.040332262359,
16.1358467457491));
#114337=CARTESIAN_POINT('Ctrl Pts',(-62.3957507890388,-107.165590739133,
16.2259017910452));
#114338=CARTESIAN_POINT('Ctrl Pts',(-62.3958797646563,-107.226352913832,
16.2732660067663));
#114339=CARTESIAN_POINT('Ctrl Pts',(-62.3959802998117,-107.3436330758,16.3721061191191));
#114340=CARTESIAN_POINT('Ctrl Pts',(-62.3959515793278,-107.400143039236,
16.4235887273526));
#114341=CARTESIAN_POINT('Ctrl Pts',(-62.3957311129431,-107.508654339334,
16.5302143320197));
#114342=CARTESIAN_POINT('Ctrl Pts',(-62.3955387051725,-107.560636197359,
16.5853708738677));
#114343=CARTESIAN_POINT('Ctrl Pts',(-62.3951448748214,-107.631048469242,
16.6659015863892));
#114344=CARTESIAN_POINT('Ctrl Pts',(-62.395012572269,-107.651548357527,
16.6901171829894));
#114345=CARTESIAN_POINT('Ctrl Pts',(-62.3948649808333,-107.671588609147,
16.7145602497487));
#114346=CARTESIAN_POINT('Ctrl Pts',(-103.349817010965,-106.229629913157,
17.8606737808665));
#114347=CARTESIAN_POINT('Ctrl Pts',(-103.203644126265,-107.655181232395,
16.6945481953644));
#114348=CARTESIAN_POINT('Ctrl Pts',(-101.356283232224,-107.671588609147,
16.7145602497487));
#114349=CARTESIAN_POINT('Ctrl Pts',(-103.349001391601,-106.192714452979,
17.8156480459463));
#114350=CARTESIAN_POINT('Ctrl Pts',(-103.201437607482,-107.548736562331,
16.5670933534648));
#114351=CARTESIAN_POINT('Ctrl Pts',(-101.355467613002,-107.560842247854,
16.5794830683915));
#114352=CARTESIAN_POINT('Ctrl Pts',(-103.348590495658,-106.151860668754,
17.7738585835687));
#114353=CARTESIAN_POINT('Ctrl Pts',(-103.20032708901,-107.431708253662,
16.4484723191332));
#114354=CARTESIAN_POINT('Ctrl Pts',(-101.355056716917,-107.438280858956,
16.4541146432233));
#114355=CARTESIAN_POINT('Ctrl Pts',(-103.348590495657,-106.107682276991,
17.7359331651498));
#114356=CARTESIAN_POINT('Ctrl Pts',(-103.200327089006,-107.305745700647,
16.3403384025987));
#114357=CARTESIAN_POINT('Ctrl Pts',(-101.355056716916,-107.305745700647,
16.3403384025987));
#114358=CARTESIAN_POINT('',(-103.349817010965,-106.229629913157,17.8606737808665));
#114359=CARTESIAN_POINT('Origin',(-101.356283232224,-106.124958000671,17.9826035301327));
#114360=CARTESIAN_POINT('Origin',(-103.428733992489,-105.460028684328,18.4902825217852));
#114361=CARTESIAN_POINT('Origin',(-101.415952287241,-108.825618037282,21.2765947844721));
#114362=CARTESIAN_POINT('',(-103.540715879733,-114.86983622737,28.399121289579));
#114363=CARTESIAN_POINT('Origin',(-101.547182100992,-114.765164314884,28.5210510388453));
#114364=CARTESIAN_POINT('',(-103.541078388398,-114.886243604121,28.4191333439633));
#114365=CARTESIAN_POINT('Ctrl Pts',(-103.563956108001,-115.094655721554,
28.9720943902362));
#114366=CARTESIAN_POINT('Ctrl Pts',(-103.458309640151,-116.979586823917,
28.8629294083044));
#114367=CARTESIAN_POINT('Ctrl Pts',(-101.570422329261,-116.986253405912,
28.9719270604328));
#114368=CARTESIAN_POINT('Ctrl Pts',(-103.551857351333,-115.08188650818,
28.7633195978814));
#114369=CARTESIAN_POINT('Ctrl Pts',(-103.424861284569,-116.920284484375,
28.2651448937363));
#114370=CARTESIAN_POINT('Ctrl Pts',(-101.558323674609,-116.947946088945,
28.3456079643417));
#114371=CARTESIAN_POINT('Ctrl Pts',(-103.543645892078,-115.002450481622,
28.5608707093529));
#114372=CARTESIAN_POINT('Ctrl Pts',(-103.40247423117,-116.677998299022,
27.6911266087108));
#114373=CARTESIAN_POINT('Ctrl Pts',(-101.550112105043,-116.709636559841,
27.7382546438214));
#114374=CARTESIAN_POINT('Ctrl Pts',(-103.540715879733,-114.86983622737,
28.399121289579));
#114375=CARTESIAN_POINT('Ctrl Pts',(-103.394542995033,-116.295387546608,
27.232995704077));
#114376=CARTESIAN_POINT('Ctrl Pts',(-101.547182100992,-116.311794923359,
27.2530077584613));
#114377=CARTESIAN_POINT('',(-103.563956108001,-115.094655721554,28.9720943902362));
#114378=CARTESIAN_POINT('Origin',(-101.570422329261,-114.989983809068,29.0940241395025));
#114379=CARTESIAN_POINT('Origin',(-103.607609499341,-114.259756951489,28.9690931472678));
#114380=CARTESIAN_POINT('Origin',(-101.175777610848,-114.573469721504,22.2840790040689));
#114381=CARTESIAN_POINT('Origin',(-101.94198103793,-115.382132567932,35.5055996720575));
#114382=CARTESIAN_POINT('',(-103.941831365024,-115.493471062412,35.4926675749195));
#114383=CARTESIAN_POINT('Origin',(-101.94198103793,-115.382132567932,35.5055996720575));
#114384=CARTESIAN_POINT('Origin',(-101.94198103793,-115.382132567932,35.5055996720575));
#114385=CARTESIAN_POINT('Origin',(-3.5527136788005E-14,-115.382132567932,
35.5055996720575));
#114386=CARTESIAN_POINT('',(-97.6454553578954,-115.434486464548,37.5049143220086));
#114387=CARTESIAN_POINT('Ctrl Pts',(-97.4298499003919,-115.987827771399,
35.434521559159));
#114388=CARTESIAN_POINT('Ctrl Pts',(-97.3757690704692,-116.058799037227,
37.4885661219457));
#114389=CARTESIAN_POINT('Ctrl Pts',(-99.3352733923032,-115.436594839736,
37.5048591122613));
#114390=CARTESIAN_POINT('Ctrl Pts',(-97.2078135419724,-115.288163999386,
35.4453768011649));
#114391=CARTESIAN_POINT('Ctrl Pts',(-97.1480606148443,-115.367566603708,
37.5066666802617));
#114392=CARTESIAN_POINT('Ctrl Pts',(-99.0323162170796,-114.483134682323,
37.5298263451626));
#114393=CARTESIAN_POINT('Ctrl Pts',(-96.8442434816551,-114.634267563662,
35.4565094415096));
#114394=CARTESIAN_POINT('Ctrl Pts',(-96.7832280079282,-114.726371840685,
37.5234569560056));
#114395=CARTESIAN_POINT('Ctrl Pts',(-98.5363956724954,-113.591962826733,
37.5531625014777));
#114396=CARTESIAN_POINT('Ctrl Pts',(-95.8906230701403,-113.519411440433,
35.4776017647017));
#114397=CARTESIAN_POINT('Ctrl Pts',(-95.836072071347,-113.632664629718,
37.5520966872625));
#114398=CARTESIAN_POINT('Ctrl Pts',(-97.2358153528025,-112.072390571429,
37.5929539013738));
#114399=CARTESIAN_POINT('Ctrl Pts',(-95.3011461867965,-113.059122462738,
35.4875487590565));
#114400=CARTESIAN_POINT('Ctrl Pts',(-95.2547042075904,-113.182016735987,
37.563897317674));
#114401=CARTESIAN_POINT('Ctrl Pts',(-96.4319377074667,-111.444904442544,
37.6093852039306));
#114402=CARTESIAN_POINT('Ctrl Pts',(-94.6446943351237,-112.731766472871,
35.4961239843821));
#114403=CARTESIAN_POINT('Ctrl Pts',(-94.6080799005533,-112.859557036254,
37.572341222064));
#114404=CARTESIAN_POINT('Ctrl Pts',(-95.5367816120049,-110.998512365911,
37.6210743918384));
#114405=CARTESIAN_POINT('Ctrl Pts',(-99.3346031198756,-115.434486464548,
37.5049143220086));
#114406=CARTESIAN_POINT('Ctrl Pts',(-99.0315850158206,-114.481820931893,
37.5298607469283));
#114407=CARTESIAN_POINT('Ctrl Pts',(-98.5359163230882,-113.591402764391,
37.5531771672263));
#114408=CARTESIAN_POINT('Ctrl Pts',(-97.2362947022097,-112.072950633771,
37.5929392356253));
#114409=CARTESIAN_POINT('Ctrl Pts',(-96.4331227511963,-111.445829594103,
37.6093609779844));
#114410=CARTESIAN_POINT('Ctrl Pts',(-95.5387610066451,-110.99949981017,
37.6210485347005));
#114411=CARTESIAN_POINT('Origin',(-3.5527136788005E-14,-110.158251660403,
35.6423918077888));
#114412=CARTESIAN_POINT('',(-71.5602859229136,-110.210605557018,37.6417064577399));
#114413=CARTESIAN_POINT('Origin',(-71.5602859229136,-110.158251660403,35.6423918077888));
#114414=CARTESIAN_POINT('',(-71.5963689926729,-110.210605557018,37.6417064577399));
#114415=CARTESIAN_POINT('Ctrl Pts',(-71.5602859229136,-112.154521257246,
35.520294728719));
#114416=CARTESIAN_POINT('Ctrl Pts',(-71.5602859229136,-112.280956483848,
37.5874924107492));
#114417=CARTESIAN_POINT('Ctrl Pts',(-71.5602859229136,-110.210605557018,
37.6417064577399));
#114418=CARTESIAN_POINT('Ctrl Pts',(-70.9815563238515,-112.154297514369,
35.5166365650163));
#114419=CARTESIAN_POINT('Ctrl Pts',(-70.9886150288429,-112.284756358288,
37.587392907535));
#114420=CARTESIAN_POINT('Ctrl Pts',(-70.7711964698219,-110.210605557007,
37.6417064577402));
#114421=CARTESIAN_POINT('Ctrl Pts',(-70.4030861820341,-112.246201953646,
35.5117354553364));
#114422=CARTESIAN_POINT('Ctrl Pts',(-70.4193926542562,-112.378190360035,
37.5849462520881));
#114423=CARTESIAN_POINT('Ctrl Pts',(-69.982432629419,-110.336137510528,
37.6384192878508));
#114424=CARTESIAN_POINT('Ctrl Pts',(-69.303162096074,-112.605249871007,
35.4999265775389));
#114425=CARTESIAN_POINT('Ctrl Pts',(-69.3363237117033,-112.734528288871,
37.5756152150423));
#114426=CARTESIAN_POINT('Ctrl Pts',(-68.4825933463053,-110.825948728099,
37.6255931297238));
#114427=CARTESIAN_POINT('Ctrl Pts',(-68.7819330285662,-112.872334309571,
35.493021029629));
#114428=CARTESIAN_POINT('Ctrl Pts',(-68.8233660776446,-112.997256415423,
37.5687354369208));
#114429=CARTESIAN_POINT('Ctrl Pts',(-67.7718243375861,-111.19014742757,
37.6160562511439));
#114430=CARTESIAN_POINT('Ctrl Pts',(-67.8480813542934,-113.555419095371,
35.4778852552116));
#114431=CARTESIAN_POINT('Ctrl Pts',(-67.9013405212914,-113.667944737745,
37.5511728451155));
#114432=CARTESIAN_POINT('Ctrl Pts',(-66.4983248504877,-112.121397568768,
37.5916706079852));
#114433=CARTESIAN_POINT('Ctrl Pts',(-67.4356123482826,-113.971307088212,
35.4696575182486));
#114434=CARTESIAN_POINT('Ctrl Pts',(-67.4928956594923,-114.075316377364,
37.5405054433142));
#114435=CARTESIAN_POINT('Ctrl Pts',(-65.9358038384487,-112.688295837642,
37.5768258543787));
#114436=CARTESIAN_POINT('Ctrl Pts',(-66.7600574898438,-114.910969327769,
35.4526896111199));
#114437=CARTESIAN_POINT('Ctrl Pts',(-66.8194842872713,-114.99779949946,
37.5163493726232));
#114438=CARTESIAN_POINT('Ctrl Pts',(-65.0144111557795,-113.969017417976,
37.5432889795242));
#114439=CARTESIAN_POINT('Ctrl Pts',(-66.4970960918967,-115.434547030545,
35.4439528834559));
#114440=CARTESIAN_POINT('Ctrl Pts',(-66.5547523840444,-115.512042099094,
37.5028834562483));
#114441=CARTESIAN_POINT('Ctrl Pts',(-64.6557091605699,-114.682573094991,
37.5246038665306));
#114442=CARTESIAN_POINT('Ctrl Pts',(-66.3218116227523,-115.986309745534,
35.435390061861));
#114443=CARTESIAN_POINT('Ctrl Pts',(-66.3750537152587,-116.057010202929,
37.4886129642204));
#114444=CARTESIAN_POINT('Ctrl Pts',(-64.416545093182,-115.434486464548,
37.5049143220086));
#114445=CARTESIAN_POINT('Ctrl Pts',(-71.5602859229136,-110.210605557018,
37.6417064577399));
#114446=CARTESIAN_POINT('Ctrl Pts',(-70.7711964698219,-110.210605557007,
37.6417064577402));
#114447=CARTESIAN_POINT('Ctrl Pts',(-69.982432629419,-110.336137510528,
37.6384192878508));
#114448=CARTESIAN_POINT('Ctrl Pts',(-68.4825933463053,-110.825948728099,
37.6255931297238));
#114449=CARTESIAN_POINT('Ctrl Pts',(-67.7718243375861,-111.19014742757,
37.6160562511439));
#114450=CARTESIAN_POINT('Ctrl Pts',(-66.4983248504877,-112.121397568768,
37.5916706079852));
#114451=CARTESIAN_POINT('Ctrl Pts',(-65.9358038384487,-112.688295837642,
37.5768258543787));
#114452=CARTESIAN_POINT('Ctrl Pts',(-65.0144111557795,-113.969017417976,
37.5432889795242));
#114453=CARTESIAN_POINT('Ctrl Pts',(-64.6557091605699,-114.682573094991,
37.5246038665306));
#114454=CARTESIAN_POINT('Ctrl Pts',(-64.416545093182,-115.434486464548,
37.5049143220086));
#114455=CARTESIAN_POINT('Origin',(-3.5527136788005E-14,-115.382132567932,
35.5055996720575));
#114456=CARTESIAN_POINT('',(-59.7951666610059,-115.434486464548,37.5049143220086));
#114457=CARTESIAN_POINT('Origin',(-61.8091671751279,-115.382132567932,35.5055996720575));
#114458=CARTESIAN_POINT('Origin',(-61.8091671751279,-115.382132567932,35.5055996720575));
#114459=CARTESIAN_POINT('Origin',(-61.8091671751279,-115.382132567932,35.5055996720575));
#114460=CARTESIAN_POINT('Origin',(-62.02931425217,-115.149785966936,31.7067663254174));
#114461=CARTESIAN_POINT('',(-60.1871921050562,-115.094655721554,28.9720943902362));
#114462=CARTESIAN_POINT('Origin',(-62.180725883797,-114.989983809068,29.0940241395025));
#114463=CARTESIAN_POINT('',(-60.1808755567028,-115.101322303548,29.0810920423646));
#114464=CARTESIAN_POINT('Ctrl Pts',(-60.2104323333248,-114.86983622737,
28.399121289579));
#114465=CARTESIAN_POINT('Ctrl Pts',(-60.3566052180244,-116.295387546608,
27.232995704077));
#114466=CARTESIAN_POINT('Ctrl Pts',(-62.2039661120655,-116.311794923359,
27.2530077584613));
#114467=CARTESIAN_POINT('Ctrl Pts',(-60.2075023209799,-115.002450481621,
28.5608707093537));
#114468=CARTESIAN_POINT('Ctrl Pts',(-60.3486739818912,-116.677998299021,
27.6911266087184));
#114469=CARTESIAN_POINT('Ctrl Pts',(-62.2010361080148,-116.709636559841,
27.7382546438213));
#114470=CARTESIAN_POINT('Ctrl Pts',(-60.1992908617251,-115.08188650818,
28.7633195978808));
#114471=CARTESIAN_POINT('Ctrl Pts',(-60.3262869284893,-116.92028448437,
28.2651448937314));
#114472=CARTESIAN_POINT('Ctrl Pts',(-62.192824538452,-116.947946088945,
28.3456079643419));
#114473=CARTESIAN_POINT('Ctrl Pts',(-60.1871921050562,-115.094655721554,
28.9720943902362));
#114474=CARTESIAN_POINT('Ctrl Pts',(-60.2928385729064,-116.979586823917,
28.8629294083044));
#114475=CARTESIAN_POINT('Ctrl Pts',(-62.180725883797,-116.986253405912,
28.9719270604328));
#114476=CARTESIAN_POINT('',(-60.2104323333248,-114.86983622737,28.399121289579));
#114477=CARTESIAN_POINT('Origin',(-62.2039661120655,-114.765164314884,28.5210510388453));
#114478=CARTESIAN_POINT('Origin',(-60.1435387137083,-114.259756951381,28.9690931473061));
#114479=CARTESIAN_POINT('Origin',(-62.303069250288,-110.279692158056,23.0501269477426));
#114480=CARTESIAN_POINT('',(-60.4013312020925,-106.229629913157,17.8606737808665));
#114481=CARTESIAN_POINT('Origin',(-62.3948649808333,-106.124958000671,17.9826035301327));
#114482=CARTESIAN_POINT('',(-60.400968693427,-106.246037289909,17.8806858352507));
#114483=CARTESIAN_POINT('Ctrl Pts',(-60.3835611034564,-105.464912494836,
17.4947323836876));
#114484=CARTESIAN_POINT('Ctrl Pts',(-60.498925954868,-105.475058852255,
15.6172439863904));
#114485=CARTESIAN_POINT('Ctrl Pts',(-62.3774468343327,-105.377418062263,
15.6167359319873));
#114486=CARTESIAN_POINT('Ctrl Pts',(-60.3911484334804,-105.610878988103,
17.4959871497849));
#114487=CARTESIAN_POINT('Ctrl Pts',(-60.5198249603855,-105.893832347487,
15.6350489045178));
#114488=CARTESIAN_POINT('Ctrl Pts',(-62.385032889608,-105.815319488662,
15.6204975757703));
#114489=CARTESIAN_POINT('Ctrl Pts',(-60.3967279059004,-105.756395685297,
17.5296839652213));
#114490=CARTESIAN_POINT('Ctrl Pts',(-60.5350396853436,-106.307919703817,
15.7417681216347));
#114491=CARTESIAN_POINT('Ctrl Pts',(-62.3906114807731,-106.25187536977,
15.7215869688941));
#114492=CARTESIAN_POINT('Ctrl Pts',(-60.4028441821297,-106.019657952933,
17.6556840748575));
#114493=CARTESIAN_POINT('Ctrl Pts',(-60.5516242505479,-107.054800381194,
16.1117806758435));
#114494=CARTESIAN_POINT('Ctrl Pts',(-62.3967267689995,-107.041670263421,
16.0995888013873));
#114495=CARTESIAN_POINT('Ctrl Pts',(-60.4033757150799,-106.137177130583,
17.7478791975026));
#114496=CARTESIAN_POINT('Ctrl Pts',(-60.5530576092932,-107.388992638011,
16.3752364261304));
#114497=CARTESIAN_POINT('Ctrl Pts',(-62.3972582162578,-107.394231623407,
16.3761770823212));
#114498=CARTESIAN_POINT('Ctrl Pts',(-60.4013293992097,-106.229711476122,
17.8607732763506));
#114499=CARTESIAN_POINT('Ctrl Pts',(-60.5475248033224,-107.655666132699,
16.6946257510026));
#114500=CARTESIAN_POINT('Ctrl Pts',(-62.3952122302227,-107.671836376065,
16.714862539505));
#114501=CARTESIAN_POINT('',(-60.3835677901405,-105.465041144418,17.4947334979943));
#114502=CARTESIAN_POINT('Origin',(-62.3771015688812,-105.360369231932,17.6166632472606));
#114503=CARTESIAN_POINT('Ctrl Pts',(-60.4013312020926,-106.229629913157,
17.8606737808664));
#114504=CARTESIAN_POINT('Ctrl Pts',(-60.4018259542468,-106.207237110546,
17.833361310966));
#114505=CARTESIAN_POINT('Ctrl Pts',(-60.4021756021422,-106.18310071177,
17.8069244657328));
#114506=CARTESIAN_POINT('Ctrl Pts',(-60.4023699646818,-106.15736268633,
17.7816515798876));
#114507=CARTESIAN_POINT('Ctrl Pts',(-60.4025662720987,-106.131367114833,
17.7561258023786));
#114508=CARTESIAN_POINT('Ctrl Pts',(-60.4026041556584,-106.103738143999,
17.7317880227065));
#114509=CARTESIAN_POINT('Ctrl Pts',(-60.4024769737855,-106.07467317993,
17.7089162950732));
#114510=CARTESIAN_POINT('Ctrl Pts',(-60.4023483750739,-106.045284424735,
17.6857897705497));
#114511=CARTESIAN_POINT('Ctrl Pts',(-60.4020510002589,-106.014428076551,
17.6641628398468));
#114512=CARTESIAN_POINT('Ctrl Pts',(-60.4015821103375,-105.982352532492,
17.6442935244541));
#114513=CARTESIAN_POINT('Ctrl Pts',(-60.401137335185,-105.951926617257,
17.6254460777885));
#114514=CARTESIAN_POINT('Ctrl Pts',(-60.4005382641717,-105.920404556127,
17.6081803478442));
#114515=CARTESIAN_POINT('Ctrl Pts',(-60.3997860440192,-105.888026819137,
17.5926840199916));
#114516=CARTESIAN_POINT('Ctrl Pts',(-60.3989928698295,-105.853886301612,
17.5763440067043));
#114517=CARTESIAN_POINT('Ctrl Pts',(-60.3980297566284,-105.818810273902,
17.5619793728547));
#114518=CARTESIAN_POINT('Ctrl Pts',(-60.396910097839,-105.783147298557,
17.5496703652008));
#114519=CARTESIAN_POINT('Ctrl Pts',(-60.3957954845558,-105.747645030891,
17.5374168254946));
#114520=CARTESIAN_POINT('Ctrl Pts',(-60.3945257755003,-105.711562045619,
17.5272005559397));
#114521=CARTESIAN_POINT('Ctrl Pts',(-60.39311771405,-105.675250593827,17.5190501984879));
#114522=CARTESIAN_POINT('Ctrl Pts',(-60.3917373314403,-105.639652931112,
17.5110600559499));
#114523=CARTESIAN_POINT('Ctrl Pts',(-60.390224029694,-105.603836521379,
17.5050553363384));
#114524=CARTESIAN_POINT('Ctrl Pts',(-60.3885963098196,-105.56812818038,
17.5010141093607));
#114525=CARTESIAN_POINT('Ctrl Pts',(-60.3870210310699,-105.533570274164,
17.4971030807612));
#114526=CARTESIAN_POINT('Ctrl Pts',(-60.3853386320833,-105.499114173718,
17.4950308488162));
#114527=CARTESIAN_POINT('Ctrl Pts',(-60.3835677901405,-105.465041144418,
17.4947334979943));
#114528=CARTESIAN_POINT('Origin',(-62.2818407122288,-103.527441130702,17.6006675260512));
#114529=CARTESIAN_POINT('',(-61.7681558130216,-93.6610077868484,15.5144883099216));
#114530=CARTESIAN_POINT('',(-62.3720288398385,-105.280217180122,15.6158876141298));
#114531=CARTESIAN_POINT('',(-59.8717096047074,-95.6163027969595,17.4087848605303));
#114532=CARTESIAN_POINT('Ctrl Pts',(-61.7681558130216,-93.6610077868484,
15.5144883099216));
#114533=CARTESIAN_POINT('Ctrl Pts',(-61.6131983104989,-93.656998163838,
15.5144533184717));
#114534=CARTESIAN_POINT('Ctrl Pts',(-61.4584104175718,-93.672865309198,
15.5330438429557));
#114535=CARTESIAN_POINT('Ctrl Pts',(-61.1687266027815,-93.739213641107,
15.6022355548256));
#114536=CARTESIAN_POINT('Ctrl Pts',(-61.0302601590301,-93.7903284837039,
15.6535194467958));
#114537=CARTESIAN_POINT('Ctrl Pts',(-60.7790585346392,-93.9180294012068,
15.7794929173799));
#114538=CARTESIAN_POINT('Ctrl Pts',(-60.668262334534,-93.9927847062344,
15.8524170693862));
#114539=CARTESIAN_POINT('Ctrl Pts',(-60.4692302985685,-94.1588514464532,
16.013471871581));
#114540=CARTESIAN_POINT('Ctrl Pts',(-60.3809268784338,-94.2508492059761,
16.1022528406235));
#114541=CARTESIAN_POINT('Ctrl Pts',(-60.2295257158708,-94.4415982137757,
16.2858049737733));
#114542=CARTESIAN_POINT('Ctrl Pts',(-60.1653426559336,-94.5411847001865,
16.3813866481285));
#114543=CARTESIAN_POINT('Ctrl Pts',(-60.0563306298039,-94.7473917563123,
16.5789905000726));
#114544=CARTESIAN_POINT('Ctrl Pts',(-60.0116540593597,-94.854179348383,
16.6811692840893));
#114545=CARTESIAN_POINT('Ctrl Pts',(-59.9066527845568,-95.175583542185,
16.9884122968431));
#114546=CARTESIAN_POINT('Ctrl Pts',(-59.8729997697043,-95.3940870409144,
17.1969273292324));
#114547=CARTESIAN_POINT('Ctrl Pts',(-59.8717096047074,-95.6163027969595,
17.4087848605303));
#114548=CARTESIAN_POINT('',(-59.743010532424,-93.1399850891401,17.3871743632862));
#114549=CARTESIAN_POINT('Ctrl Pts',(-58.5714318415074,-102.811577977884,
29.7072858564936));
#114550=CARTESIAN_POINT('Ctrl Pts',(-59.4968228428671,-102.822972202475,
29.7247725607971));
#114551=CARTESIAN_POINT('Ctrl Pts',(-59.5682062203485,-103.596893686907,
29.2220459273946));
#114552=CARTESIAN_POINT('Ctrl Pts',(-58.6786217343605,-100.221615759712,
25.7353593054826));
#114553=CARTESIAN_POINT('Ctrl Pts',(-59.6037915413689,-100.23306406884,
25.7525151486535));
#114554=CARTESIAN_POINT('Ctrl Pts',(-59.6753970720567,-101.000992607378,
25.2410116253319));
#114555=CARTESIAN_POINT('Ctrl Pts',(-58.7797916050075,-97.5675065433221,
21.8066135459495));
#114556=CARTESIAN_POINT('Ctrl Pts',(-59.7047639648922,-97.5786781557537,
21.8229443062003));
#114557=CARTESIAN_POINT('Ctrl Pts',(-59.7765650346537,-98.3407967795151,
21.3032561674403));
#114558=CARTESIAN_POINT('Ctrl Pts',(-58.8749388759997,-94.8492451170563,
17.9210512385591));
#114559=CARTESIAN_POINT('Ctrl Pts',(-59.7997322669487,-94.8598543396496,
17.9362225678103));
#114560=CARTESIAN_POINT('Ctrl Pts',(-59.8717096047074,-95.6163027969595,
17.4087848605303));
#114561=CARTESIAN_POINT('',(-58.5714318415073,-102.811577977884,29.7072858564935));
#114562=CARTESIAN_POINT('',(-59.5682062203485,-103.596893686907,29.2220459273946));
#114563=CARTESIAN_POINT('Origin',(-58.5714393309777,-103.64922964315,29.1610810527615));
#114564=CARTESIAN_POINT('Origin',(-25.9477596073985,260.908383988691,265.997989678066));
#114565=CARTESIAN_POINT('',(-58.8749388759997,-94.8492451170563,17.9210512385591));
#114566=CARTESIAN_POINT('Origin',(-58.874942715337,-95.6686387532025,17.3478199858971));
#114567=CARTESIAN_POINT('Origin',(-24.9620049981036,260.853620577962,265.933668564335));
#114568=CARTESIAN_POINT('Ctrl Pts',(-58.8742698197919,-94.8742282254352,
17.9567666286686));
#114569=CARTESIAN_POINT('Ctrl Pts',(-59.8057049331242,-94.8797352514949,
17.9646465554684));
#114570=CARTESIAN_POINT('Ctrl Pts',(-59.871708772186,-95.641500746099,17.4326591197518));
#114571=CARTESIAN_POINT('Ctrl Pts',(-58.8788846728901,-94.6258274206369,
17.6016195873551));
#114572=CARTESIAN_POINT('Ctrl Pts',(-59.7473296447849,-94.6884660609048,
17.6911642184471));
#114573=CARTESIAN_POINT('Ctrl Pts',(-59.8704415442004,-95.3918179448848,
17.194637468779));
#114574=CARTESIAN_POINT('Ctrl Pts',(-58.944005170954,-94.3836008634939,
17.2564290471151));
#114575=CARTESIAN_POINT('Ctrl Pts',(-59.7402615490871,-94.486018917998,
17.4023487007186));
#114576=CARTESIAN_POINT('Ctrl Pts',(-59.9096733494318,-95.1493655030076,
16.9632722656143));
#114577=CARTESIAN_POINT('Ctrl Pts',(-59.1369999995963,-94.0347064838209,
16.7606688451635));
#114578=CARTESIAN_POINT('Ctrl Pts',(-59.8256055252578,-94.185222708852,
16.974369533457));
#114579=CARTESIAN_POINT('Ctrl Pts',(-60.0323990346668,-94.8018838873749,
16.63102018962));
#114580=CARTESIAN_POINT('Ctrl Pts',(-59.2161814455528,-93.9220774382185,
16.6008684923372));
#114581=CARTESIAN_POINT('Ctrl Pts',(-59.867722329184,-94.0880700998227,
16.8363070203888));
#114582=CARTESIAN_POINT('Ctrl Pts',(-60.0832847567487,-94.6900031465757,
16.5239263565212));
#114583=CARTESIAN_POINT('Ctrl Pts',(-59.4035638747343,-93.7086446424091,
16.2984445652616));
#114584=CARTESIAN_POINT('Ctrl Pts',(-59.9809420137528,-93.902802596954,
16.5733342836918));
#114585=CARTESIAN_POINT('Ctrl Pts',(-60.2046347433796,-94.4786346202823,
16.3212554466128));
#114586=CARTESIAN_POINT('Ctrl Pts',(-59.5120404959299,-93.606908594627,
16.1544941414848));
#114587=CARTESIAN_POINT('Ctrl Pts',(-60.0516126407388,-93.8135284003366,
16.4467679169358));
#114588=CARTESIAN_POINT('Ctrl Pts',(-60.2752667303622,-94.3782142190406,
16.2247891586527));
#114589=CARTESIAN_POINT('Ctrl Pts',(-59.7623359713824,-93.4147488023857,
15.882911251653));
#114590=CARTESIAN_POINT('Ctrl Pts',(-60.2243197808835,-93.644454889237,
16.2073158382718));
#114591=CARTESIAN_POINT('Ctrl Pts',(-60.4389858731432,-94.189324815196,
16.0427983868427));
#114592=CARTESIAN_POINT('Ctrl Pts',(-59.9046900821573,-93.3244589781197,
15.7554718299398));
#114593=CARTESIAN_POINT('Ctrl Pts',(-60.326633083442,-93.564308191815,16.0939366836072));
#114594=CARTESIAN_POINT('Ctrl Pts',(-60.532432693462,-94.1009998005871,
15.9574034444537));
#114595=CARTESIAN_POINT('Ctrl Pts',(-60.2149074177729,-93.1650290226393,
15.5306504162483));
#114596=CARTESIAN_POINT('Ctrl Pts',(-60.5562938237297,-93.422947043184,
15.8941258473708));
#114597=CARTESIAN_POINT('Ctrl Pts',(-60.7367248975173,-93.946056660587,
15.8067631407482));
#114598=CARTESIAN_POINT('Ctrl Pts',(-60.3855402443899,-93.0942701273512,
15.4309830959636));
#114599=CARTESIAN_POINT('Ctrl Pts',(-60.6857546123827,-93.3598187568059,
15.8049842960259));
#114600=CARTESIAN_POINT('Ctrl Pts',(-60.8493907520829,-93.8778588274473,
15.7399865304608));
#114601=CARTESIAN_POINT('Ctrl Pts',(-60.7527550250268,-92.9774079000902,
15.2664778934305));
#114602=CARTESIAN_POINT('Ctrl Pts',(-60.9685570062107,-93.2561929778152,
15.6587366825276));
#114603=CARTESIAN_POINT('Ctrl Pts',(-61.0924763862009,-93.7667021883618,
15.6297815322584));
#114604=CARTESIAN_POINT('Ctrl Pts',(-60.9447331561364,-92.9325200491225,
15.2033474830384));
#114605=CARTESIAN_POINT('Ctrl Pts',(-61.1187668457459,-93.2163652351077,
15.6025717691917));
#114606=CARTESIAN_POINT('Ctrl Pts',(-61.2198441388129,-93.7248860198521,
15.587496958371));
#114607=CARTESIAN_POINT('Ctrl Pts',(-61.3601265458552,-92.8689903867819,
15.114018740636));
#114608=CARTESIAN_POINT('Ctrl Pts',(-61.4451762261937,-93.1611069863535,
15.5246581793131));
#114609=CARTESIAN_POINT('Ctrl Pts',(-61.4960252858067,-93.6681862917031,
15.5276862815103));
#114610=CARTESIAN_POINT('Ctrl Pts',(-61.5871429403394,-92.8527316369804,
15.0911725797477));
#114611=CARTESIAN_POINT('Ctrl Pts',(-61.6252777439153,-93.1476210599269,
15.5056513604985));
#114612=CARTESIAN_POINT('Ctrl Pts',(-61.6472761082556,-93.6557608626246,
15.5124075605709));
#114613=CARTESIAN_POINT('Ctrl Pts',(-61.8119704272261,-92.8551471406429,
15.094567745721));
#114614=CARTESIAN_POINT('Ctrl Pts',(-61.8027931263188,-93.151253497261,
15.5107655274739));
#114615=CARTESIAN_POINT('Ctrl Pts',(-61.7974112102393,-93.6620742808686,
15.5147168625952));
#114616=CARTESIAN_POINT('',(-61.7681539055807,-92.8549122358141,15.0942374936123));
#114617=CARTESIAN_POINT('Origin',(-61.7681558130216,-93.6697343223468,14.5145263868574));
#114618=CARTESIAN_POINT('Ctrl Pts',(-58.8749388759997,-94.8492451170563,
17.9210512385591));
#114619=CARTESIAN_POINT('Ctrl Pts',(-58.8801146821842,-94.7013776093653,
17.7096851025354));
#114620=CARTESIAN_POINT('Ctrl Pts',(-58.9068511645189,-94.5557756795379,
17.5019571548828));
#114621=CARTESIAN_POINT('Ctrl Pts',(-58.9560714713816,-94.4125674646515,
17.2980096924177));
#114622=CARTESIAN_POINT('Ctrl Pts',(-58.9866604435134,-94.3235677738041,
17.171262346793));
#114623=CARTESIAN_POINT('Ctrl Pts',(-59.0259341869093,-94.235492675079,
17.0459752547068));
#114624=CARTESIAN_POINT('Ctrl Pts',(-59.0741243645761,-94.1483738519704,
16.92218407921));
#114625=CARTESIAN_POINT('Ctrl Pts',(-59.074236470358,-94.1481711856958,
16.9218961013026));
#114626=CARTESIAN_POINT('Ctrl Pts',(-59.0743486279824,-94.1479685227013,
16.9216081288175));
#114627=CARTESIAN_POINT('Ctrl Pts',(-59.0744608374394,-94.1477658630146,
16.9213201617935));
#114628=CARTESIAN_POINT('Ctrl Pts',(-59.1372871989063,-94.0342961869152,
16.7600866897342));
#114629=CARTESIAN_POINT('Ctrl Pts',(-59.2163622555616,-93.9218715037372,
16.6005766933048));
#114630=CARTESIAN_POINT('Ctrl Pts',(-59.3098730542044,-93.8153611550737,
16.4496566914108));
#114631=CARTESIAN_POINT('Ctrl Pts',(-59.3101023519111,-93.8150999811874,
16.4492866206721));
#114632=CARTESIAN_POINT('Ctrl Pts',(-59.3103317380565,-93.8148388372715,
16.4489165936255));
#114633=CARTESIAN_POINT('Ctrl Pts',(-59.3105612126676,-93.8145777233359,
16.4485466102844));
#114634=CARTESIAN_POINT('Ctrl Pts',(-59.4041119962643,-93.7081284165354,
16.2977141006974));
#114635=CARTESIAN_POINT('Ctrl Pts',(-59.512371426786,-93.6066564877447,
16.1541378347065));
#114636=CARTESIAN_POINT('Ctrl Pts',(-59.6371890497132,-93.5108290523074,
16.018703196607));
#114637=CARTESIAN_POINT('Ctrl Pts',(-59.6375381274913,-93.5105610514638,
16.0183244261943));
#114638=CARTESIAN_POINT('Ctrl Pts',(-59.6378873389407,-93.5102930958085,
16.0179457209606));
#114639=CARTESIAN_POINT('Ctrl Pts',(-59.6382366839643,-93.5100251854453,
16.0175670810505));
#114640=CARTESIAN_POINT('Ctrl Pts',(-59.7631561970944,-93.4142252459314,
15.882172242085));
#114641=CARTESIAN_POINT('Ctrl Pts',(-59.9051655705756,-93.3242151331176,
15.7551279701215));
#114642=CARTESIAN_POINT('Ctrl Pts',(-60.059798975423,-93.2447441468346,
15.6430613296207));
#114643=CARTESIAN_POINT('Ctrl Pts',(-60.0602235779599,-93.2445259301923,
15.642753609695));
#114644=CARTESIAN_POINT('Ctrl Pts',(-60.0606482964293,-93.2443077808641,
15.6424459855461));
#114645=CARTESIAN_POINT('Ctrl Pts',(-60.0610731307776,-93.2440896989188,
15.6421384572696));
#114646=CARTESIAN_POINT('Ctrl Pts',(-60.2158727355661,-93.1646257876975,
15.5300824150905));
#114647=CARTESIAN_POINT('Ctrl Pts',(-60.3860868578775,-93.0940961790484,
15.4307382317518));
#114648=CARTESIAN_POINT('Ctrl Pts',(-60.5691479138809,-93.0358393072663,
15.3487309079207));
#114649=CARTESIAN_POINT('Ctrl Pts',(-60.5695536013809,-93.0357102023371,
15.3485491688501));
#114650=CARTESIAN_POINT('Ctrl Pts',(-60.5699593294966,-93.0355811636083,
15.3483675232497));
#114651=CARTESIAN_POINT('Ctrl Pts',(-60.5703650982317,-93.0354521910866,
15.3481859711283));
#114652=CARTESIAN_POINT('Ctrl Pts',(-60.7536361082022,-92.9771999842149,
15.2661854674667));
#114653=CARTESIAN_POINT('Ctrl Pts',(-60.9452174925296,-92.9324471033998,
15.2032449146331));
#114654=CARTESIAN_POINT('Ctrl Pts',(-61.1454611844683,-92.9018215605395,
15.1601824908599));
#114655=CARTESIAN_POINT('Ctrl Pts',(-61.1457151845744,-92.9017827134174,
15.1601278681145));
#114656=CARTESIAN_POINT('Ctrl Pts',(-61.1459692018989,-92.9017438895066,
15.1600732780274));
#114657=CARTESIAN_POINT('Ctrl Pts',(-61.1462232364177,-92.9017050888102,
15.1600187206034));
#114658=CARTESIAN_POINT('Ctrl Pts',(-61.2316154337108,-92.8886624647925,
15.141679566));
#114659=CARTESIAN_POINT('Ctrl Pts',(-61.3188635671558,-92.8782538860848,
15.1270465234689));
#114660=CARTESIAN_POINT('Ctrl Pts',(-61.4071663431027,-92.8705906631295,
15.1162741176638));
#114661=CARTESIAN_POINT('Ctrl Pts',(-61.4939062321917,-92.8630630729481,
15.1056923746241));
#114662=CARTESIAN_POINT('Ctrl Pts',(-61.5816653092113,-92.8581843784672,
15.0988356253965));
#114663=CARTESIAN_POINT('Ctrl Pts',(-61.6696921432578,-92.8560879610472,
15.0958895312607));
#114664=CARTESIAN_POINT('Ctrl Pts',(-61.7024886727426,-92.8553068899514,
15.0947918925209));
#114665=CARTESIAN_POINT('Ctrl Pts',(-61.7353223351126,-92.854912323136,
15.0942375083223));
#114666=CARTESIAN_POINT('Ctrl Pts',(-61.7681539055807,-92.8549122358142,
15.0942374936123));
#114667=CARTESIAN_POINT('Origin',(-65.4578501306196,-93.6697256292298,14.5145263118535));
#114668=CARTESIAN_POINT('',(-61.7681539055807,-92.8549122358141,15.0942374936123));
#114669=CARTESIAN_POINT('',(-69.1475444482177,-93.6609904015459,15.5144881582023));
#114670=CARTESIAN_POINT('Ctrl Pts',(-73.7022954245827,-91.734026743903,
12.4724941428485));
#114671=CARTESIAN_POINT('Ctrl Pts',(-71.6307716482215,-91.1166098646425,
12.6684717742634));
#114672=CARTESIAN_POINT('Ctrl Pts',(-69.470650461451,-90.9927908046243,
12.4971040711165));
#114673=CARTESIAN_POINT('Ctrl Pts',(-73.6003555365771,-92.3702867179359,
13.3509540888222));
#114674=CARTESIAN_POINT('Ctrl Pts',(-71.5252327891953,-91.7504664382168,
13.5466233211151));
#114675=CARTESIAN_POINT('Ctrl Pts',(-69.3610261518958,-91.6269244350275,
13.3747414350677));
#114676=CARTESIAN_POINT('Ctrl Pts',(-73.4996401571995,-93.0035900833265,
14.2316649274412));
#114677=CARTESIAN_POINT('Ctrl Pts',(-71.4204172485364,-92.381059943275,
14.4271478170156));
#114678=CARTESIAN_POINT('Ctrl Pts',(-69.2515455488534,-92.2577909442425,
14.2547422346566));
#114679=CARTESIAN_POINT('Ctrl Pts',(-73.4001175998301,-93.6339314131263,
15.1146363201737));
#114680=CARTESIAN_POINT('Ctrl Pts',(-71.3163212499727,-93.0083694602995,
15.3100155630424));
#114681=CARTESIAN_POINT('Ctrl Pts',(-69.142226680561,-92.8853910920528,
15.1371076186172));
#114682=CARTESIAN_POINT('Origin',(-86.0279788205626,264.625215170306,271.515800507957));
#114683=CARTESIAN_POINT('Origin',(-213.945320670613,250.968006428822,276.962597776814));
#114684=CARTESIAN_POINT('Origin',(-34.7275315587663,-89.8668351735841,13.5000000125991));
#114685=CARTESIAN_POINT('',(4.18287725320753E-7,-91.0829803645311,12.6219059850658));
#114686=CARTESIAN_POINT('Origin',(8.37393249413917E-7,-89.8668591119678,
13.5));
#114687=CARTESIAN_POINT('',(-69.4550647957895,-91.0829531474473,12.62193466365));
#114688=CARTESIAN_POINT('Origin',(34.7275315587662,-89.8668351363662,13.5000000284297));
#114689=CARTESIAN_POINT('',(69.4550647957895,-91.0829531474473,12.62193466365));
#114690=CARTESIAN_POINT('Ctrl Pts',(59.871708772186,-95.6415007461003,17.432659119751));
#114691=CARTESIAN_POINT('Ctrl Pts',(59.8057049331257,-94.879735251494,17.964646555469));
#114692=CARTESIAN_POINT('Ctrl Pts',(58.8742698197918,-94.8742282254354,
17.9567666286689));
#114693=CARTESIAN_POINT('Ctrl Pts',(59.8704415442005,-95.3918179448879,
17.1946374687799));
#114694=CARTESIAN_POINT('Ctrl Pts',(59.7473296447856,-94.6884660609157,
17.6911642184454));
#114695=CARTESIAN_POINT('Ctrl Pts',(58.8788846728899,-94.6258274206386,
17.6016195873574));
#114696=CARTESIAN_POINT('Ctrl Pts',(59.9096733494321,-95.1493655030058,
16.9632722656128));
#114697=CARTESIAN_POINT('Ctrl Pts',(59.7402615490882,-94.4860189179949,
17.4023487007141));
#114698=CARTESIAN_POINT('Ctrl Pts',(58.9440051709539,-94.3836008634922,
17.2564290471129));
#114699=CARTESIAN_POINT('Ctrl Pts',(60.0323990346669,-94.8018838873774,
16.6310201896198));
#114700=CARTESIAN_POINT('Ctrl Pts',(59.8256055252587,-94.1852227088536,
16.9743695334594));
#114701=CARTESIAN_POINT('Ctrl Pts',(59.1369999995962,-94.0347064838217,
16.7606688451647));
#114702=CARTESIAN_POINT('Ctrl Pts',(60.0832847567491,-94.6900031465768,
16.5239263565206));
#114703=CARTESIAN_POINT('Ctrl Pts',(59.8677223291848,-94.0880700998229,
16.8363070203891));
#114704=CARTESIAN_POINT('Ctrl Pts',(59.2161814455527,-93.9220774382185,
16.6008684923372));
#114705=CARTESIAN_POINT('Ctrl Pts',(60.2046347433799,-94.4786346202834,
16.3212554466123));
#114706=CARTESIAN_POINT('Ctrl Pts',(59.9809420137535,-93.9028025969543,
16.5733342836922));
#114707=CARTESIAN_POINT('Ctrl Pts',(59.4035638747342,-93.7086446424091,
16.2984445652616));
#114708=CARTESIAN_POINT('Ctrl Pts',(60.2752667303625,-94.3782142190417,
16.2247891586523));
#114709=CARTESIAN_POINT('Ctrl Pts',(60.0516126407394,-93.8135284003369,
16.4467679169362));
#114710=CARTESIAN_POINT('Ctrl Pts',(59.5120404959298,-93.606908594627,16.1544941414848));
#114711=CARTESIAN_POINT('Ctrl Pts',(60.4389858731435,-94.1893248151971,
16.0427983868424));
#114712=CARTESIAN_POINT('Ctrl Pts',(60.224319780884,-93.6444548892373,16.2073158382721));
#114713=CARTESIAN_POINT('Ctrl Pts',(59.7623359713823,-93.4147488023857,
15.882911251653));
#114714=CARTESIAN_POINT('Ctrl Pts',(60.5324326934624,-94.1009998005882,
15.9574034444534));
#114715=CARTESIAN_POINT('Ctrl Pts',(60.3266330834424,-93.5643081918153,
16.0939366836076));
#114716=CARTESIAN_POINT('Ctrl Pts',(59.9046900821573,-93.3244589781197,
15.7554718299398));
#114717=CARTESIAN_POINT('Ctrl Pts',(60.7367248975176,-93.9460566605879,
15.8067631407481));
#114718=CARTESIAN_POINT('Ctrl Pts',(60.55629382373,-93.4229470431843,15.8941258473712));
#114719=CARTESIAN_POINT('Ctrl Pts',(60.2149074177728,-93.1650290226393,
15.5306504162483));
#114720=CARTESIAN_POINT('Ctrl Pts',(60.8493907520832,-93.8778588274483,
15.7399865304607));
#114721=CARTESIAN_POINT('Ctrl Pts',(60.685754612383,-93.3598187568061,15.8049842960264));
#114722=CARTESIAN_POINT('Ctrl Pts',(60.3855402443898,-93.0942701273512,
15.4309830959636));
#114723=CARTESIAN_POINT('Ctrl Pts',(61.0924763862011,-93.7667021883628,
15.6297815322583));
#114724=CARTESIAN_POINT('Ctrl Pts',(60.9685570062108,-93.2561929778155,
15.6587366825281));
#114725=CARTESIAN_POINT('Ctrl Pts',(60.7527550250267,-92.9774079000902,
15.2664778934305));
#114726=CARTESIAN_POINT('Ctrl Pts',(61.219844138813,-93.724886019853,15.587496958371));
#114727=CARTESIAN_POINT('Ctrl Pts',(61.118766845746,-93.216365235108,15.6025717691922));
#114728=CARTESIAN_POINT('Ctrl Pts',(60.9447331561364,-92.9325200491225,
15.2033474830384));
#114729=CARTESIAN_POINT('Ctrl Pts',(61.4960252858069,-93.6681862917041,
15.5276862815102));
#114730=CARTESIAN_POINT('Ctrl Pts',(61.4451762261938,-93.1611069863538,
15.5246581793135));
#114731=CARTESIAN_POINT('Ctrl Pts',(61.3601265458553,-92.8689903867817,
15.114018740636));
#114732=CARTESIAN_POINT('Ctrl Pts',(61.6472761082558,-93.6557608626256,
15.5124075605709));
#114733=CARTESIAN_POINT('Ctrl Pts',(61.6252777439154,-93.1476210599273,
15.5056513604991));
#114734=CARTESIAN_POINT('Ctrl Pts',(61.5871429403397,-92.8527316369803,
15.0911725797477));
#114735=CARTESIAN_POINT('Ctrl Pts',(61.7974112102395,-93.6620742808696,
15.5147168625952));
#114736=CARTESIAN_POINT('Ctrl Pts',(61.8027931263191,-93.1512534972613,
15.5107655274744));
#114737=CARTESIAN_POINT('Ctrl Pts',(61.8119704272265,-92.8551471406429,
15.094567745721));
#114738=CARTESIAN_POINT('',(58.8749388759996,-94.8492451170563,17.9210512385591));
#114739=CARTESIAN_POINT('',(59.8717096047073,-95.6163027969595,17.4087848605303));
#114740=CARTESIAN_POINT('Origin',(58.8749427153369,-95.6686387532025,17.3478199858971));
#114741=CARTESIAN_POINT('',(61.7681539055806,-92.8549122358141,15.0942374936123));
#114742=CARTESIAN_POINT('Ctrl Pts',(58.8749388759997,-94.8492451170563,
17.9210512385591));
#114743=CARTESIAN_POINT('Ctrl Pts',(58.8801146821016,-94.7013776117219,
17.7096851059039));
#114744=CARTESIAN_POINT('Ctrl Pts',(58.9068511636672,-94.5557756841788,
17.5019571615039));
#114745=CARTESIAN_POINT('Ctrl Pts',(58.9560714690287,-94.4125674714983,
17.2980097021686));
#114746=CARTESIAN_POINT('Ctrl Pts',(58.9866604414993,-94.3235677783211,
17.1712623532187));
#114747=CARTESIAN_POINT('Ctrl Pts',(59.0259341856736,-94.235492677313,17.0459752578813));
#114748=CARTESIAN_POINT('Ctrl Pts',(59.0741243645763,-94.1483738519703,
16.92218407921));
#114749=CARTESIAN_POINT('Ctrl Pts',(59.0742364703582,-94.1481711856957,
16.9218961013026));
#114750=CARTESIAN_POINT('Ctrl Pts',(59.0743486279826,-94.1479685227013,
16.9216081288176));
#114751=CARTESIAN_POINT('Ctrl Pts',(59.0744608374396,-94.1477658630145,
16.9213201617936));
#114752=CARTESIAN_POINT('Ctrl Pts',(59.1372871989066,-94.0342961869153,
16.7600866897344));
#114753=CARTESIAN_POINT('Ctrl Pts',(59.2163622555615,-93.9218715037372,
16.6005766933048));
#114754=CARTESIAN_POINT('Ctrl Pts',(59.3098730542043,-93.8153611550737,
16.4496566914108));
#114755=CARTESIAN_POINT('Ctrl Pts',(59.310102351911,-93.8150999811874,16.4492866206721));
#114756=CARTESIAN_POINT('Ctrl Pts',(59.3103317380564,-93.8148388372714,
16.4489165936255));
#114757=CARTESIAN_POINT('Ctrl Pts',(59.3105612126675,-93.8145777233359,
16.4485466102844));
#114758=CARTESIAN_POINT('Ctrl Pts',(59.4041119962643,-93.7081284165354,
16.2977141006974));
#114759=CARTESIAN_POINT('Ctrl Pts',(59.512371426786,-93.6066564877447,16.1541378347065));
#114760=CARTESIAN_POINT('Ctrl Pts',(59.6371890497131,-93.5108290523074,
16.0187031966069));
#114761=CARTESIAN_POINT('Ctrl Pts',(59.6375381274912,-93.5105610514638,
16.0183244261943));
#114762=CARTESIAN_POINT('Ctrl Pts',(59.6378873389407,-93.5102930958085,
16.0179457209606));
#114763=CARTESIAN_POINT('Ctrl Pts',(59.6382366839643,-93.5100251854453,
16.0175670810505));
#114764=CARTESIAN_POINT('Ctrl Pts',(59.7631561970943,-93.4142252459314,
15.882172242085));
#114765=CARTESIAN_POINT('Ctrl Pts',(59.9051655705755,-93.3242151331176,
15.7551279701215));
#114766=CARTESIAN_POINT('Ctrl Pts',(60.0597989754229,-93.2447441468346,
15.6430613296207));
#114767=CARTESIAN_POINT('Ctrl Pts',(60.0602235779598,-93.2445259301923,
15.642753609695));
#114768=CARTESIAN_POINT('Ctrl Pts',(60.0606482964292,-93.244307780864,15.6424459855461));
#114769=CARTESIAN_POINT('Ctrl Pts',(60.0610731307775,-93.2440896989188,
15.6421384572696));
#114770=CARTESIAN_POINT('Ctrl Pts',(60.2158727355661,-93.1646257876975,
15.5300824150905));
#114771=CARTESIAN_POINT('Ctrl Pts',(60.3860868578774,-93.0940961790483,
15.4307382317518));
#114772=CARTESIAN_POINT('Ctrl Pts',(60.5691479138808,-93.0358393072663,
15.3487309079207));
#114773=CARTESIAN_POINT('Ctrl Pts',(60.5695536013808,-93.0357102023371,
15.3485491688501));
#114774=CARTESIAN_POINT('Ctrl Pts',(60.5699593294965,-93.0355811636083,
15.3483675232497));
#114775=CARTESIAN_POINT('Ctrl Pts',(60.5703650982316,-93.0354521910867,
15.3481859711283));
#114776=CARTESIAN_POINT('Ctrl Pts',(60.7536361082022,-92.977199984215,15.2661854674667));
#114777=CARTESIAN_POINT('Ctrl Pts',(60.9452174925296,-92.9324471033998,
15.2032449146331));
#114778=CARTESIAN_POINT('Ctrl Pts',(61.1454611844682,-92.9018215605394,
15.1601824908599));
#114779=CARTESIAN_POINT('Ctrl Pts',(61.1457151845743,-92.9017827134174,
15.1601278681145));
#114780=CARTESIAN_POINT('Ctrl Pts',(61.1459692018988,-92.9017438895065,
15.1600732780274));
#114781=CARTESIAN_POINT('Ctrl Pts',(61.1462232364176,-92.9017050888102,
15.1600187206034));
#114782=CARTESIAN_POINT('Ctrl Pts',(61.231701472962,-92.8886493233387,15.1416610878816));
#114783=CARTESIAN_POINT('Ctrl Pts',(61.319039384481,-92.8782329091001,15.127017032687));
#114784=CARTESIAN_POINT('Ctrl Pts',(61.4074332619724,-92.8705675076265,
15.1162415673331));
#114785=CARTESIAN_POINT('Ctrl Pts',(61.4940862670667,-92.8630530723309,
15.1056783192812));
#114786=CARTESIAN_POINT('Ctrl Pts',(61.581755601506,-92.8581822280851,15.0988326034661));
#114787=CARTESIAN_POINT('Ctrl Pts',(61.6696921437836,-92.8560879610346,
15.0958895312431));
#114788=CARTESIAN_POINT('Ctrl Pts',(61.7024886730935,-92.8553068899472,
15.094791892515));
#114789=CARTESIAN_POINT('Ctrl Pts',(61.7353223352879,-92.854912323136,15.0942375083223));
#114790=CARTESIAN_POINT('Ctrl Pts',(61.7681539055806,-92.8549122358142,
15.0942374936123));
#114791=CARTESIAN_POINT('',(61.7681558130215,-93.6610077868484,15.5144883099216));
#114792=CARTESIAN_POINT('Origin',(61.7681558130215,-93.6697343223468,14.5145263868574));
#114793=CARTESIAN_POINT('Ctrl Pts',(61.7681558130215,-93.6610077868484,
15.5144883099216));
#114794=CARTESIAN_POINT('Ctrl Pts',(61.6131983104988,-93.656998163838,15.5144533184717));
#114795=CARTESIAN_POINT('Ctrl Pts',(61.4584104175718,-93.672865309198,15.5330438429557));
#114796=CARTESIAN_POINT('Ctrl Pts',(61.1687266027814,-93.739213641107,15.6022355548256));
#114797=CARTESIAN_POINT('Ctrl Pts',(61.03026015903,-93.7903284837039,15.6535194467958));
#114798=CARTESIAN_POINT('Ctrl Pts',(60.7790585346392,-93.9180294012068,
15.7794929173799));
#114799=CARTESIAN_POINT('Ctrl Pts',(60.6682623345339,-93.9927847062344,
15.8524170693862));
#114800=CARTESIAN_POINT('Ctrl Pts',(60.4692302985684,-94.1588514464532,
16.013471871581));
#114801=CARTESIAN_POINT('Ctrl Pts',(60.3809268784338,-94.2508492059761,
16.1022528406235));
#114802=CARTESIAN_POINT('Ctrl Pts',(60.2295257158707,-94.4415982137757,
16.2858049737733));
#114803=CARTESIAN_POINT('Ctrl Pts',(60.1653426559336,-94.5411847001865,
16.3813866481285));
#114804=CARTESIAN_POINT('Ctrl Pts',(60.0563306298038,-94.7473917563123,
16.5789905000726));
#114805=CARTESIAN_POINT('Ctrl Pts',(60.0116540593597,-94.854179348383,16.6811692840893));
#114806=CARTESIAN_POINT('Ctrl Pts',(59.9066527845567,-95.175583542185,16.9884122968431));
#114807=CARTESIAN_POINT('Ctrl Pts',(59.8729997697043,-95.3940870409144,
17.1969273292324));
#114808=CARTESIAN_POINT('Ctrl Pts',(59.8717096047073,-95.6163027969595,
17.4087848605303));
#114809=CARTESIAN_POINT('Ctrl Pts',(62.3774468343326,-105.377418062263,
15.6167359319873));
#114810=CARTESIAN_POINT('Ctrl Pts',(60.498925954868,-105.475058852254,15.6172439863904));
#114811=CARTESIAN_POINT('Ctrl Pts',(60.3835611034563,-105.464912494836,
17.4947323836876));
#114812=CARTESIAN_POINT('Ctrl Pts',(62.385032889608,-105.815319488662,15.6204975757703));
#114813=CARTESIAN_POINT('Ctrl Pts',(60.5198249603855,-105.893832347487,
15.6350489045178));
#114814=CARTESIAN_POINT('Ctrl Pts',(60.3911484334804,-105.610878988103,
17.4959871497849));
#114815=CARTESIAN_POINT('Ctrl Pts',(62.3906114807731,-106.25187536977,15.7215869688941));
#114816=CARTESIAN_POINT('Ctrl Pts',(60.5350396853435,-106.307919703817,
15.7417681216347));
#114817=CARTESIAN_POINT('Ctrl Pts',(60.3967279059003,-105.756395685297,
17.5296839652213));
#114818=CARTESIAN_POINT('Ctrl Pts',(62.3967267689995,-107.041670263421,
16.0995888013873));
#114819=CARTESIAN_POINT('Ctrl Pts',(60.5516242505478,-107.054800381194,
16.1117806758435));
#114820=CARTESIAN_POINT('Ctrl Pts',(60.4028441821297,-106.019657952932,
17.6556840748575));
#114821=CARTESIAN_POINT('Ctrl Pts',(62.3972582162578,-107.394231623407,
16.3761770823212));
#114822=CARTESIAN_POINT('Ctrl Pts',(60.5530576092931,-107.388992638011,
16.3752364261304));
#114823=CARTESIAN_POINT('Ctrl Pts',(60.4033757150799,-106.137177130583,
17.7478791975026));
#114824=CARTESIAN_POINT('Ctrl Pts',(62.3952122302227,-107.671836376065,
16.714862539505));
#114825=CARTESIAN_POINT('Ctrl Pts',(60.5475248033223,-107.655666132699,
16.6946257510026));
#114826=CARTESIAN_POINT('Ctrl Pts',(60.4013293992096,-106.229711476122,
17.8607732763506));
#114827=CARTESIAN_POINT('',(60.4013312020925,-106.229629913157,17.8606737808665));
#114828=CARTESIAN_POINT('Origin',(62.3948649808332,-106.124958000671,17.9826035301327));
#114829=CARTESIAN_POINT('',(60.3835677901404,-105.465041144418,17.4947334979943));
#114830=CARTESIAN_POINT('Ctrl Pts',(60.4013312020925,-106.229629913157,
17.8606737808664));
#114831=CARTESIAN_POINT('Ctrl Pts',(60.4018259542467,-106.207237110546,
17.833361310966));
#114832=CARTESIAN_POINT('Ctrl Pts',(60.4021756021422,-106.18310071177,17.8069244657328));
#114833=CARTESIAN_POINT('Ctrl Pts',(60.4023699646817,-106.157362686329,
17.7816515798875));
#114834=CARTESIAN_POINT('Ctrl Pts',(60.4025662720987,-106.131367114833,
17.7561258023786));
#114835=CARTESIAN_POINT('Ctrl Pts',(60.4026041556584,-106.103738143999,
17.7317880227066));
#114836=CARTESIAN_POINT('Ctrl Pts',(60.4024769737855,-106.07467317993,17.7089162950733));
#114837=CARTESIAN_POINT('Ctrl Pts',(60.4023483750739,-106.045284424735,
17.6857897705498));
#114838=CARTESIAN_POINT('Ctrl Pts',(60.4020510002589,-106.014428076551,
17.6641628398469));
#114839=CARTESIAN_POINT('Ctrl Pts',(60.4015821103375,-105.982352532492,
17.6442935244542));
#114840=CARTESIAN_POINT('Ctrl Pts',(60.401137335185,-105.951926617257,17.6254460777886));
#114841=CARTESIAN_POINT('Ctrl Pts',(60.4005382641716,-105.920404556127,
17.6081803478442));
#114842=CARTESIAN_POINT('Ctrl Pts',(60.3997860440191,-105.888026819137,
17.5926840199916));
#114843=CARTESIAN_POINT('Ctrl Pts',(60.3989928698295,-105.853886301612,
17.5763440067043));
#114844=CARTESIAN_POINT('Ctrl Pts',(60.3980297566283,-105.818810273902,
17.5619793728547));
#114845=CARTESIAN_POINT('Ctrl Pts',(60.3969100978389,-105.783147298557,
17.5496703652008));
#114846=CARTESIAN_POINT('Ctrl Pts',(60.3957954845558,-105.747645030891,
17.5374168254946));
#114847=CARTESIAN_POINT('Ctrl Pts',(60.3945257755002,-105.711562045619,
17.5272005559397));
#114848=CARTESIAN_POINT('Ctrl Pts',(60.39311771405,-105.675250593827,17.5190501984879));
#114849=CARTESIAN_POINT('Ctrl Pts',(60.3917373314402,-105.639652931112,
17.5110600559499));
#114850=CARTESIAN_POINT('Ctrl Pts',(60.390224029694,-105.603836521379,17.5050553363384));
#114851=CARTESIAN_POINT('Ctrl Pts',(60.3885963098196,-105.56812818038,17.5010141093607));
#114852=CARTESIAN_POINT('Ctrl Pts',(60.3870210310698,-105.533570274164,
17.4971030807612));
#114853=CARTESIAN_POINT('Ctrl Pts',(60.3853386320833,-105.499114173718,
17.4950308488162));
#114854=CARTESIAN_POINT('Ctrl Pts',(60.3835677901404,-105.465041144418,
17.4947334979943));
#114855=CARTESIAN_POINT('',(62.3771015688812,-105.377822302929,15.6167394011322));
#114856=CARTESIAN_POINT('Origin',(62.3771015688812,-105.360369231932,17.6166632472606));
#114857=CARTESIAN_POINT('Ctrl Pts',(62.3771015688812,-105.377822302929,
15.6167394011322));
#114858=CARTESIAN_POINT('Ctrl Pts',(62.378394192594,-105.452436989724,15.6173905536392));
#114859=CARTESIAN_POINT('Ctrl Pts',(62.3796275610122,-105.527672332612,
15.6208351471618));
#114860=CARTESIAN_POINT('Ctrl Pts',(62.3819671217881,-105.678456713588,
15.6335232952744));
#114861=CARTESIAN_POINT('Ctrl Pts',(62.3830737437106,-105.754003241433,
15.6427466945328));
#114862=CARTESIAN_POINT('Ctrl Pts',(62.3851574949894,-105.904785507848,
15.6670744554731));
#114863=CARTESIAN_POINT('Ctrl Pts',(62.3861349582306,-105.980021022422,
15.6821633196636));
#114864=CARTESIAN_POINT('Ctrl Pts',(62.3879576135075,-106.129547906315,
15.718217518104));
#114865=CARTESIAN_POINT('Ctrl Pts',(62.3888030505404,-106.20384025543,15.7391717564304));
#114866=CARTESIAN_POINT('Ctrl Pts',(62.3903585454153,-106.350858464965,
15.7868665943055));
#114867=CARTESIAN_POINT('Ctrl Pts',(62.3910687503898,-106.423585426996,
15.8136007471302));
#114868=CARTESIAN_POINT('Ctrl Pts',(62.392350254859,-106.566867038415,15.872680440637));
#114869=CARTESIAN_POINT('Ctrl Pts',(62.3929216034535,-106.637421943319,
15.905023818245));
#114870=CARTESIAN_POINT('Ctrl Pts',(62.3939213807951,-106.775771301979,
15.9750592887397));
#114871=CARTESIAN_POINT('Ctrl Pts',(62.3943497806585,-106.843564724801,
16.0127522079618));
#114872=CARTESIAN_POINT('Ctrl Pts',(62.3950593315049,-106.975846707635,
16.0931441845907));
#114873=CARTESIAN_POINT('Ctrl Pts',(62.3953403689645,-107.040332262359,
16.1358467457491));
#114874=CARTESIAN_POINT('Ctrl Pts',(62.3957507890388,-107.165590739133,
16.2259017910452));
#114875=CARTESIAN_POINT('Ctrl Pts',(62.3958797646562,-107.226352913832,
16.2732660067663));
#114876=CARTESIAN_POINT('Ctrl Pts',(62.3959802998116,-107.3436330758,16.3721061191191));
#114877=CARTESIAN_POINT('Ctrl Pts',(62.3959515793278,-107.400143039236,
16.4235887273526));
#114878=CARTESIAN_POINT('Ctrl Pts',(62.395731112943,-107.508654339334,16.5302143320197));
#114879=CARTESIAN_POINT('Ctrl Pts',(62.3955387051724,-107.560636197359,
16.5853708738677));
#114880=CARTESIAN_POINT('Ctrl Pts',(62.3951448748214,-107.631048469242,
16.6659015863892));
#114881=CARTESIAN_POINT('Ctrl Pts',(62.3950125722689,-107.651548357527,
16.6901171829894));
#114882=CARTESIAN_POINT('Ctrl Pts',(62.3948649808332,-107.671588609147,
16.7145602497487));
#114883=CARTESIAN_POINT('Origin',(62.3030692502879,-110.279692158056,23.0501269477426));
#114884=CARTESIAN_POINT('',(60.2104323333247,-114.86983622737,28.399121289579));
#114885=CARTESIAN_POINT('Origin',(62.2039661120655,-114.765164314884,28.5210510388453));
#114886=CARTESIAN_POINT('',(60.4009686934269,-106.246037289909,17.8806858352507));
#114887=CARTESIAN_POINT('Ctrl Pts',(62.2039661120655,-116.311794923359,
27.2530077584613));
#114888=CARTESIAN_POINT('Ctrl Pts',(60.3566052180243,-116.295387546608,
27.232995704077));
#114889=CARTESIAN_POINT('Ctrl Pts',(60.2104323333247,-114.86983622737,28.399121289579));
#114890=CARTESIAN_POINT('Ctrl Pts',(62.2010361080148,-116.709636559841,
27.7382546438213));
#114891=CARTESIAN_POINT('Ctrl Pts',(60.3486739818911,-116.677998299021,
27.6911266087184));
#114892=CARTESIAN_POINT('Ctrl Pts',(60.2075023209798,-115.002450481621,
28.5608707093537));
#114893=CARTESIAN_POINT('Ctrl Pts',(62.1928245384519,-116.947946088945,
28.3456079643419));
#114894=CARTESIAN_POINT('Ctrl Pts',(60.3262869284892,-116.92028448437,28.2651448937313));
#114895=CARTESIAN_POINT('Ctrl Pts',(60.199290861725,-115.08188650818,28.7633195978808));
#114896=CARTESIAN_POINT('Ctrl Pts',(62.1807258837969,-116.986253405912,
28.9719270604328));
#114897=CARTESIAN_POINT('Ctrl Pts',(60.2928385729064,-116.979586823917,
28.8629294083044));
#114898=CARTESIAN_POINT('Ctrl Pts',(60.1871921050561,-115.094655721554,
28.9720943902362));
#114899=CARTESIAN_POINT('',(60.1871921050561,-115.094655721554,28.9720943902362));
#114900=CARTESIAN_POINT('Origin',(62.1807258837969,-114.989983809068,29.0940241395025));
#114901=CARTESIAN_POINT('Origin',(60.1435387137115,-114.259756951424,28.9690931472918));
#114902=CARTESIAN_POINT('Origin',(62.0293142521699,-115.149785966936,31.7067663254174));
#114903=CARTESIAN_POINT('Origin',(61.8091671751279,-115.382132567932,35.5055996720575));
#114904=CARTESIAN_POINT('',(60.1808755567027,-115.101322303548,29.0810920423646));
#114905=CARTESIAN_POINT('Ctrl Pts',(59.5682062203484,-103.596893686907,
29.2220459273946));
#114906=CARTESIAN_POINT('Ctrl Pts',(59.496822842867,-102.822972202475,29.7247725607971));
#114907=CARTESIAN_POINT('Ctrl Pts',(58.5714318415073,-102.811577977884,
29.7072858564936));
#114908=CARTESIAN_POINT('Ctrl Pts',(59.6753970720567,-101.000992607378,
25.2410116253319));
#114909=CARTESIAN_POINT('Ctrl Pts',(59.603791541303,-100.233064068839,25.752515148652));
#114910=CARTESIAN_POINT('Ctrl Pts',(58.6786217343604,-100.221615759712,
25.7353593054826));
#114911=CARTESIAN_POINT('Ctrl Pts',(59.7765650346536,-98.3407967795151,
21.3032561674403));
#114912=CARTESIAN_POINT('Ctrl Pts',(59.7047639648921,-97.5786781557539,
21.8229443062006));
#114913=CARTESIAN_POINT('Ctrl Pts',(58.7797916050074,-97.5675065433221,
21.8066135459495));
#114914=CARTESIAN_POINT('Ctrl Pts',(59.8717096047073,-95.6163027969595,
17.4087848605303));
#114915=CARTESIAN_POINT('Ctrl Pts',(59.7997322669486,-94.8598543396496,
17.9362225678103));
#114916=CARTESIAN_POINT('Ctrl Pts',(58.8749388759996,-94.8492451170563,
17.9210512385591));
#114917=CARTESIAN_POINT('',(58.5714318415073,-102.811577977884,29.7072858564936));
#114918=CARTESIAN_POINT('',(59.5682062203484,-103.596893686907,29.2220459273946));
#114919=CARTESIAN_POINT('Origin',(58.5714393309777,-103.64922964315,29.1610810527615));
#114920=CARTESIAN_POINT('Origin',(24.9620049981014,260.853620577961,265.933668564361));
#114921=CARTESIAN_POINT('Origin',(25.9477596073984,260.908383988691,265.997989678066));
#114922=CARTESIAN_POINT('Origin',(61.8091671751279,-115.382132567932,35.5055996720575));
#114923=CARTESIAN_POINT('Origin',(61.8091671751279,-115.382132567932,35.5055996720575));
#114924=CARTESIAN_POINT('Origin',(-3.5527136788005E-14,-115.382132567932,
35.5055996720575));
#114925=CARTESIAN_POINT('',(59.7951666610058,-115.434486464548,37.5049143220086));
#114926=CARTESIAN_POINT('Ctrl Pts',(71.5602859229135,-110.210605557018,
37.6417064577399));
#114927=CARTESIAN_POINT('Ctrl Pts',(71.5602859229135,-112.280956483848,
37.5874924107492));
#114928=CARTESIAN_POINT('Ctrl Pts',(71.5602859229135,-112.154521257246,
35.520294728719));
#114929=CARTESIAN_POINT('Ctrl Pts',(70.7711964698219,-110.210605557007,
37.6417064577402));
#114930=CARTESIAN_POINT('Ctrl Pts',(70.9886150288428,-112.284756358288,
37.5873929075391));
#114931=CARTESIAN_POINT('Ctrl Pts',(70.9815563238514,-112.154297514369,
35.5166365650163));
#114932=CARTESIAN_POINT('Ctrl Pts',(69.9824326294189,-110.336137510528,
37.6384192878508));
#114933=CARTESIAN_POINT('Ctrl Pts',(70.4193926542561,-112.378190360035,
37.5849462520881));
#114934=CARTESIAN_POINT('Ctrl Pts',(70.4030861820341,-112.246201953646,
35.5117354553364));
#114935=CARTESIAN_POINT('Ctrl Pts',(68.4825933463052,-110.825948728099,
37.6255931297238));
#114936=CARTESIAN_POINT('Ctrl Pts',(69.3363237117032,-112.734528288871,
37.5756152150423));
#114937=CARTESIAN_POINT('Ctrl Pts',(69.3031620960739,-112.605249871007,
35.4999265775389));
#114938=CARTESIAN_POINT('Ctrl Pts',(67.771824337586,-111.19014742757,37.6160562511439));
#114939=CARTESIAN_POINT('Ctrl Pts',(68.8233660776445,-112.997256415423,
37.5687354369201));
#114940=CARTESIAN_POINT('Ctrl Pts',(68.7819330285662,-112.872334309571,
35.493021029629));
#114941=CARTESIAN_POINT('Ctrl Pts',(66.4983248504876,-112.121397568768,
37.5916706079852));
#114942=CARTESIAN_POINT('Ctrl Pts',(67.9013405212914,-113.667944737745,
37.5511728451162));
#114943=CARTESIAN_POINT('Ctrl Pts',(67.8480813542933,-113.555419095371,
35.4778852552116));
#114944=CARTESIAN_POINT('Ctrl Pts',(65.9358038384486,-112.688295837642,
37.5768258543787));
#114945=CARTESIAN_POINT('Ctrl Pts',(67.4928956594922,-114.075316377364,
37.5405054433149));
#114946=CARTESIAN_POINT('Ctrl Pts',(67.4356123482825,-113.971307088212,
35.4696575182486));
#114947=CARTESIAN_POINT('Ctrl Pts',(65.0144111557794,-113.969017417976,
37.5432889795242));
#114948=CARTESIAN_POINT('Ctrl Pts',(66.8194842872713,-114.99779949946,37.5163493726225));
#114949=CARTESIAN_POINT('Ctrl Pts',(66.7600574898437,-114.910969327769,
35.4526896111199));
#114950=CARTESIAN_POINT('Ctrl Pts',(64.6557091605698,-114.682573094991,
37.5246038665306));
#114951=CARTESIAN_POINT('Ctrl Pts',(66.5547523840443,-115.512042099094,
37.5028834562456));
#114952=CARTESIAN_POINT('Ctrl Pts',(66.4970960918967,-115.434547030545,
35.4439528834559));
#114953=CARTESIAN_POINT('Ctrl Pts',(64.4165450931819,-115.434486464548,
37.5049143220086));
#114954=CARTESIAN_POINT('Ctrl Pts',(66.3750537152586,-116.057010202929,
37.4886129642204));
#114955=CARTESIAN_POINT('Ctrl Pts',(66.3218116227523,-115.986309745534,
35.435390061861));
#114956=CARTESIAN_POINT('',(71.5602859229135,-110.210605557018,37.6417064577399));
#114957=CARTESIAN_POINT('Origin',(71.5602859229135,-110.158251660403,35.6423918077888));
#114958=CARTESIAN_POINT('Ctrl Pts',(71.5602859229135,-110.210605557018,
37.6417064577399));
#114959=CARTESIAN_POINT('Ctrl Pts',(70.7711964698219,-110.210605557007,
37.6417064577402));
#114960=CARTESIAN_POINT('Ctrl Pts',(69.9824326294189,-110.336137510528,
37.6384192878508));
#114961=CARTESIAN_POINT('Ctrl Pts',(68.4825933463052,-110.825948728099,
37.6255931297238));
#114962=CARTESIAN_POINT('Ctrl Pts',(67.771824337586,-111.19014742757,37.6160562511439));
#114963=CARTESIAN_POINT('Ctrl Pts',(66.4983248504876,-112.121397568768,
37.5916706079852));
#114964=CARTESIAN_POINT('Ctrl Pts',(65.9358038384486,-112.688295837642,
37.5768258543787));
#114965=CARTESIAN_POINT('Ctrl Pts',(65.0144111557794,-113.969017417976,
37.5432889795242));
#114966=CARTESIAN_POINT('Ctrl Pts',(64.6557091605698,-114.682573094991,
37.5246038665306));
#114967=CARTESIAN_POINT('Ctrl Pts',(64.4165450931819,-115.434486464548,
37.5049143220086));
#114968=CARTESIAN_POINT('Origin',(-3.5527136788005E-14,-110.158251660403,
35.6423918077888));
#114969=CARTESIAN_POINT('',(71.5963689926728,-110.210605557018,37.6417064577399));
#114970=CARTESIAN_POINT('Ctrl Pts',(99.3352733923031,-115.436594839736,
37.5048591122613));
#114971=CARTESIAN_POINT('Ctrl Pts',(97.3757690704691,-116.058799037227,
37.4885661219457));
#114972=CARTESIAN_POINT('Ctrl Pts',(97.4298499003918,-115.987827771399,
35.434521559159));
#114973=CARTESIAN_POINT('Ctrl Pts',(99.0323162170795,-114.483134682323,
37.5298263451626));
#114974=CARTESIAN_POINT('Ctrl Pts',(97.1480606148442,-115.367566603708,
37.5066666802556));
#114975=CARTESIAN_POINT('Ctrl Pts',(97.2078135419723,-115.288163999386,
35.4453768011649));
#114976=CARTESIAN_POINT('Ctrl Pts',(98.5363956724953,-113.591962826733,
37.5531625014777));
#114977=CARTESIAN_POINT('Ctrl Pts',(96.7832280079281,-114.726371840685,
37.5234569560048));
#114978=CARTESIAN_POINT('Ctrl Pts',(96.8442434816551,-114.634267563662,
35.4565094415096));
#114979=CARTESIAN_POINT('Ctrl Pts',(97.2358153528024,-112.072390571429,
37.5929539013738));
#114980=CARTESIAN_POINT('Ctrl Pts',(95.8360720713469,-113.632664629717,
37.5520966872633));
#114981=CARTESIAN_POINT('Ctrl Pts',(95.8906230701403,-113.519411440433,
35.4776017647017));
#114982=CARTESIAN_POINT('Ctrl Pts',(96.4319377074666,-111.444904442544,
37.6093852039306));
#114983=CARTESIAN_POINT('Ctrl Pts',(95.2547042075904,-113.182016735987,
37.5638973176749));
#114984=CARTESIAN_POINT('Ctrl Pts',(95.3011461867964,-113.059122462738,
35.4875487590565));
#114985=CARTESIAN_POINT('Ctrl Pts',(95.5367816120048,-110.998512365911,
37.6210743918384));
#114986=CARTESIAN_POINT('Ctrl Pts',(94.6080799005532,-112.859557036254,
37.572341222064));
#114987=CARTESIAN_POINT('Ctrl Pts',(94.6446943351236,-112.731766472871,
35.4961239843821));
#114988=CARTESIAN_POINT('Ctrl Pts',(99.3346031198755,-115.434486464548,
37.5049143220086));
#114989=CARTESIAN_POINT('Ctrl Pts',(99.0315850158205,-114.481820931893,
37.5298607469283));
#114990=CARTESIAN_POINT('Ctrl Pts',(98.5359163230881,-113.591402764391,
37.5531771672263));
#114991=CARTESIAN_POINT('Ctrl Pts',(97.2362947022096,-112.072950633771,
37.5929392356253));
#114992=CARTESIAN_POINT('Ctrl Pts',(96.4331227511963,-111.445829594103,
37.6093609779844));
#114993=CARTESIAN_POINT('Ctrl Pts',(95.538761006645,-110.99949981017,37.6210485347005));
#114994=CARTESIAN_POINT('Origin',(-3.5527136788005E-14,-115.382132567932,
35.5055996720575));
#114995=CARTESIAN_POINT('Origin',(101.94198103793,-115.382132567932,35.5055996720575));
#114996=CARTESIAN_POINT('',(97.6454553578954,-115.434486464548,37.5049143220086));
#114997=CARTESIAN_POINT('Origin',(101.94198103793,-115.382132567932,35.5055996720575));
#114998=CARTESIAN_POINT('Origin',(101.94198103793,-115.382132567932,35.5055996720575));
#114999=CARTESIAN_POINT('Origin',(101.175777610848,-114.573469721504,22.2840790040689));
#115000=CARTESIAN_POINT('',(103.563956108001,-115.094655721554,28.9720943902362));
#115001=CARTESIAN_POINT('Origin',(101.570422329261,-114.989983809068,29.0940241395025));
#115002=CARTESIAN_POINT('',(103.941831365024,-115.493471062412,35.4926675749195));
#115003=CARTESIAN_POINT('Ctrl Pts',(101.570422329261,-116.986253405912,
28.9719270604328));
#115004=CARTESIAN_POINT('Ctrl Pts',(103.458309640151,-116.979586823917,
28.8629294083044));
#115005=CARTESIAN_POINT('Ctrl Pts',(103.563956108001,-115.094655721554,
28.9720943902362));
#115006=CARTESIAN_POINT('Ctrl Pts',(101.558323674608,-116.947946088945,
28.3456079643417));
#115007=CARTESIAN_POINT('Ctrl Pts',(103.424861284569,-116.920284484376,
28.2651448937367));
#115008=CARTESIAN_POINT('Ctrl Pts',(103.551857351332,-115.08188650818,28.7633195978814));
#115009=CARTESIAN_POINT('Ctrl Pts',(101.550112105043,-116.709636559841,
27.7382546438214));
#115010=CARTESIAN_POINT('Ctrl Pts',(103.40247423117,-116.677998299021,27.69112660871));
#115011=CARTESIAN_POINT('Ctrl Pts',(103.543645892078,-115.002450481622,
28.5608707093529));
#115012=CARTESIAN_POINT('Ctrl Pts',(101.547182100992,-116.311794923359,
27.2530077584613));
#115013=CARTESIAN_POINT('Ctrl Pts',(103.394542995033,-116.295387546608,
27.232995704077));
#115014=CARTESIAN_POINT('Ctrl Pts',(103.540715879733,-114.86983622737,28.399121289579));
#115015=CARTESIAN_POINT('',(103.540715879733,-114.86983622737,28.399121289579));
#115016=CARTESIAN_POINT('Origin',(101.547182100992,-114.765164314884,28.5210510388453));
#115017=CARTESIAN_POINT('Origin',(103.607609499341,-114.25975695149,28.9690931472657));
#115018=CARTESIAN_POINT('Origin',(101.415952287241,-108.825618037282,21.2765947844721));
#115019=CARTESIAN_POINT('',(103.349817010965,-106.229629913157,17.8606737808665));
#115020=CARTESIAN_POINT('Origin',(101.356283232224,-106.124958000671,17.9826035301327));
#115021=CARTESIAN_POINT('',(103.541078388398,-114.886243604121,28.4191333439633));
#115022=CARTESIAN_POINT('Ctrl Pts',(101.356283232224,-107.671588609147,
16.7145602497487));
#115023=CARTESIAN_POINT('Ctrl Pts',(103.203644126265,-107.655181232395,
16.6945481953644));
#115024=CARTESIAN_POINT('Ctrl Pts',(103.349817010965,-106.229629913157,
17.8606737808665));
#115025=CARTESIAN_POINT('Ctrl Pts',(101.355467613002,-107.560842247854,
16.5794830683915));
#115026=CARTESIAN_POINT('Ctrl Pts',(103.201437607482,-107.548736562331,
16.5670933534648));
#115027=CARTESIAN_POINT('Ctrl Pts',(103.349001391601,-106.192714452979,
17.8156480459463));
#115028=CARTESIAN_POINT('Ctrl Pts',(101.355056716917,-107.438280858956,
16.4541146432233));
#115029=CARTESIAN_POINT('Ctrl Pts',(103.20032708901,-107.431708253662,16.4484723191332));
#115030=CARTESIAN_POINT('Ctrl Pts',(103.348590495658,-106.151860668754,
17.7738585835687));
#115031=CARTESIAN_POINT('Ctrl Pts',(101.355056716916,-107.305745700647,
16.3403384025987));
#115032=CARTESIAN_POINT('Ctrl Pts',(103.200327089006,-107.305745700647,
16.3403384025987));
#115033=CARTESIAN_POINT('Ctrl Pts',(103.348590495657,-106.107682276991,
17.7359331651498));
#115034=CARTESIAN_POINT('Origin',(103.428733992489,-105.460028684328,18.4902825217852));
#115035=CARTESIAN_POINT('Origin',(101.435656595142,-105.351727870432,18.6162797465641));
#115036=CARTESIAN_POINT('Origin',(-3.5527136788005E-14,-105.351642696434,
18.6166251703248));
#115037=CARTESIAN_POINT('',(103.184342048878,-105.377822302929,15.6167394011322));
#115038=CARTESIAN_POINT('Origin',(62.2818407122287,-103.527441130702,17.6006675260512));
#115039=CARTESIAN_POINT('',(62.3720288398385,-105.280217180122,15.6158876141298));
#115040=CARTESIAN_POINT('',(59.7430105324239,-93.1399850891401,17.3871743632862));
#115041=CARTESIAN_POINT('Origin',(65.4578501306195,-93.669725630378,14.5145263112969));
#115042=CARTESIAN_POINT('',(69.1475444482176,-93.6609904015459,15.5144881582023));
#115043=CARTESIAN_POINT('',(69.1475425402022,-92.8548926366427,15.0942342296291));
#115044=CARTESIAN_POINT('Origin',(69.1475444482176,-93.6697169370443,14.5145262351382));
#115045=CARTESIAN_POINT('',(69.1475444482176,-93.6609904015459,15.5144881582023));
#115046=CARTESIAN_POINT('',(61.7681539055806,-92.8549122358141,15.0942374936123));
#115047=CARTESIAN_POINT('Ctrl Pts',(69.1475444482176,-93.6609904015459,
15.5144881582023));
#115048=CARTESIAN_POINT('Ctrl Pts',(69.1475432457636,-93.1507147658767,
15.510035050193));
#115049=CARTESIAN_POINT('Ctrl Pts',(69.1475425401677,-92.8548926363985,
15.0942342297988));
#115050=CARTESIAN_POINT('Ctrl Pts',(70.5131919579064,-93.6609871850412,
15.5144881301323));
#115051=CARTESIAN_POINT('Ctrl Pts',(70.5705800675764,-93.1568279895385,
15.5100883995017));
#115052=CARTESIAN_POINT('Ctrl Pts',(70.609829741332,-92.8605298621187,15.1021625983298));
#115053=CARTESIAN_POINT('Ctrl Pts',(71.8388002891779,-93.9011475203293,
15.516583977627));
#115054=CARTESIAN_POINT('Ctrl Pts',(71.9623349639923,-93.4085240248868,
15.5122849174969));
#115055=CARTESIAN_POINT('Ctrl Pts',(72.0301233774545,-93.1173336575774,
15.1037129594065));
#115056=CARTESIAN_POINT('Ctrl Pts',(73.1180381388881,-94.3789660968719,
15.5207538371724));
#115057=CARTESIAN_POINT('Ctrl Pts',(73.2971429522824,-93.8994949772413,
15.5165695561019));
#115058=CARTESIAN_POINT('Ctrl Pts',(73.4018835140797,-93.6227233416,15.0989387701585));
#115059=CARTESIAN_POINT('',(73.1180381388881,-94.3789660968719,15.5207538371724));
#115060=CARTESIAN_POINT('',(73.4018834092043,-93.6227236242301,15.098938556554));
#115061=CARTESIAN_POINT('Origin',(73.1180381388881,-94.3876926323703,14.5207919141083));
#115062=CARTESIAN_POINT('Origin',(52.0944810719335,-202.446271766014,16.4638429262472));
#115063=CARTESIAN_POINT('Ctrl Pts',(69.1475425402022,-92.8548926364393,
15.0942342297701));
#115064=CARTESIAN_POINT('Ctrl Pts',(69.4197678871589,-92.8559420853928,
15.0957102071572));
#115065=CARTESIAN_POINT('Ctrl Pts',(69.6914708258029,-92.8658432116719,
15.0969529473976));
#115066=CARTESIAN_POINT('Ctrl Pts',(69.9623773460911,-92.884609077029,15.097983219892));
#115067=CARTESIAN_POINT('Ctrl Pts',(70.2348776851793,-92.9034853472187,
15.0990195537675));
#115068=CARTESIAN_POINT('Ctrl Pts',(70.5065730837498,-92.9313306354167,
15.0998413553546));
#115069=CARTESIAN_POINT('Ctrl Pts',(70.7772170105019,-92.9681519687281,
15.1004428152676));
#115070=CARTESIAN_POINT('Ctrl Pts',(70.9551295369207,-92.9923571172203,
15.1008381954778));
#115071=CARTESIAN_POINT('Ctrl Pts',(71.1325883342069,-93.0204410039445,
15.1011377777623));
#115072=CARTESIAN_POINT('Ctrl Pts',(71.3095279736538,-93.0524049738902,
15.1013324431459));
#115073=CARTESIAN_POINT('Ctrl Pts',(71.5592304677887,-93.0975134811917,
15.1016071607387));
#115074=CARTESIAN_POINT('Ctrl Pts',(71.8069221781391,-93.1501690552891,
15.1016729939489));
#115075=CARTESIAN_POINT('Ctrl Pts',(72.0526314129604,-93.210298133231,15.1015534235423));
#115076=CARTESIAN_POINT('Ctrl Pts',(72.1598079072066,-93.236525978435,15.1015012678428));
#115077=CARTESIAN_POINT('Ctrl Pts',(72.2666072279467,-93.2641763287889,
15.1014134695674));
#115078=CARTESIAN_POINT('Ctrl Pts',(72.373031547036,-93.2932456634741,15.1012902776711));
#115079=CARTESIAN_POINT('Ctrl Pts',(72.6246381834551,-93.3619709095991,
15.1009990294028));
#115080=CARTESIAN_POINT('Ctrl Pts',(72.8741495070133,-93.4386245436118,
15.1005118265134));
#115081=CARTESIAN_POINT('Ctrl Pts',(73.1215575981035,-93.5231887173198,
15.0998183513205));
#115082=CARTESIAN_POINT('Ctrl Pts',(73.2153021039057,-93.5552306228125,
15.099555589141));
#115083=CARTESIAN_POINT('Ctrl Pts',(73.3087444767213,-93.5884086626543,
15.0992629255199));
#115084=CARTESIAN_POINT('Ctrl Pts',(73.4018835140818,-93.6227233415944,
15.0989387701628));
#115085=CARTESIAN_POINT('Ctrl Pts',(74.1079672313401,-90.7020090532846,
12.));
#115086=CARTESIAN_POINT('Ctrl Pts',(73.8406809618631,-91.4231432425491,
12.));
#115087=CARTESIAN_POINT('Ctrl Pts',(73.6846703200818,-91.8440575225745,
12.6244744328624));
#115088=CARTESIAN_POINT('Ctrl Pts',(83.2622491057667,-94.0950167464175,
12.));
#115089=CARTESIAN_POINT('Ctrl Pts',(82.9943641104744,-94.8156287275953,
11.9999999991533));
#115090=CARTESIAN_POINT('Ctrl Pts',(82.8390443214796,-95.2368217595914,
12.6241123237928));
#115091=CARTESIAN_POINT('Ctrl Pts',(92.4165383706557,-97.4880045001886,
12.));
#115092=CARTESIAN_POINT('Ctrl Pts',(92.1488866554616,-98.2084356704681,
12.0000000011178));
#115093=CARTESIAN_POINT('Ctrl Pts',(91.9934156596429,-98.6295926469381,
12.6237900942608));
#115094=CARTESIAN_POINT('Ctrl Pts',(101.570833586631,-100.88097619781,12.));
#115095=CARTESIAN_POINT('Ctrl Pts',(101.303812633276,-101.601403261022,
12.));
#115096=CARTESIAN_POINT('Ctrl Pts',(101.147783979451,-102.022371216681,
12.6235033138903));
#115097=CARTESIAN_POINT('Ctrl Pts',(101.14778397945,-102.022371216681,12.6235033138904));
#115098=CARTESIAN_POINT('Ctrl Pts',(100.210111029286,-101.674852242139,
12.6235326884735));
#115099=CARTESIAN_POINT('Ctrl Pts',(99.2724380491112,-101.327333348602,
12.623562435484));
#115100=CARTESIAN_POINT('Ctrl Pts',(94.5840730000246,-99.5897392809705,
12.6237130551106));
#115101=CARTESIAN_POINT('Ctrl Pts',(90.8333804863067,-98.1996653075249,
12.6238395802255));
#115102=CARTESIAN_POINT('Ctrl Pts',(82.6166824105684,-95.1544125272017,
12.6241306197664));
#115103=CARTESIAN_POINT('Ctrl Pts',(78.1506766606257,-93.499234227587,12.624297776401));
#115104=CARTESIAN_POINT('Ctrl Pts',(73.6846703200818,-91.8440575225745,
12.6244744328624));
#115105=CARTESIAN_POINT('Origin',(84.5890865510603,-98.6723336625502,14.5581848508121));
#115106=CARTESIAN_POINT('',(96.0601374477587,-102.948241531185,15.5955367709503));
#115107=CARTESIAN_POINT('',(96.3432300893567,-102.193985285682,15.1767080788816));
#115108=CARTESIAN_POINT('Origin',(96.0601374477587,-102.956968066684,14.5955748478861));
#115109=CARTESIAN_POINT('',(96.0601374477586,-102.948241531185,15.5955367709503));
#115110=CARTESIAN_POINT('Ctrl Pts',(73.4018830945945,-93.6227244721299,
15.0989379157329));
#115111=CARTESIAN_POINT('Ctrl Pts',(81.0489943679704,-96.4798229513239,
15.1248794476285));
#115112=CARTESIAN_POINT('Ctrl Pts',(88.6961095841892,-99.336911105013,15.1508013795237));
#115113=CARTESIAN_POINT('Ctrl Pts',(96.343228543371,-102.193989452366,15.1767049053047));
#115114=CARTESIAN_POINT('Ctrl Pts',(69.470650461447,-90.9927908046468,12.4971040711477));
#115115=CARTESIAN_POINT('Ctrl Pts',(71.6307716482178,-91.116609864665,12.6684717742947));
#115116=CARTESIAN_POINT('Ctrl Pts',(73.7022954245793,-91.7340267439257,
12.4724941428798));
#115117=CARTESIAN_POINT('Ctrl Pts',(69.3610261519381,-91.6269244350451,
13.3747414350923));
#115118=CARTESIAN_POINT('Ctrl Pts',(71.5252327890003,-91.7504664382324,
13.5466233211099));
#115119=CARTESIAN_POINT('Ctrl Pts',(73.6003555362277,-92.3702867178482,
13.3509540888769));
#115120=CARTESIAN_POINT('Ctrl Pts',(69.2515455486491,-92.2577909442379,
14.2547422346504));
#115121=CARTESIAN_POINT('Ctrl Pts',(71.4204172481398,-92.3810599433043,
14.4271478169662));
#115122=CARTESIAN_POINT('Ctrl Pts',(73.4996401565955,-93.0035900831554,
14.2316649275114));
#115123=CARTESIAN_POINT('Ctrl Pts',(69.142226680561,-92.8853910920528,15.1371076186172));
#115124=CARTESIAN_POINT('Ctrl Pts',(71.3163212499726,-93.0083694602995,
15.3100155630424));
#115125=CARTESIAN_POINT('Ctrl Pts',(73.4001175998299,-93.6339314131262,
15.1146363201737));
#115126=CARTESIAN_POINT('Origin',(86.0279788191101,264.62521517048,271.515800507899));
#115127=CARTESIAN_POINT('Origin',(213.945377237689,250.96798695965,276.962590246569));
#115128=CARTESIAN_POINT('Ctrl Pts',(125.209886089065,90.3584338328936,16.5938216278378));
#115129=CARTESIAN_POINT('Ctrl Pts',(125.142144036602,90.3052021255603,16.3873291688093));
#115130=CARTESIAN_POINT('Ctrl Pts',(125.020990705397,90.1923057939088,16.236839819297));
#115131=CARTESIAN_POINT('Ctrl Pts',(125.420208822559,90.1510960412927,16.5709104709368));
#115132=CARTESIAN_POINT('Ctrl Pts',(125.367442118829,90.0829561289777,16.3666275463218));
#115133=CARTESIAN_POINT('Ctrl Pts',(125.264753390881,89.9551421088956,16.2170845173951));
#115134=CARTESIAN_POINT('Ctrl Pts',(125.648778344753,89.976577893458,16.5854922731753));
#115135=CARTESIAN_POINT('Ctrl Pts',(125.612963359582,89.8952857601506,16.3820948441414));
#115136=CARTESIAN_POINT('Ctrl Pts',(125.528033383089,89.7534023670021,16.2336603384107));
#115137=CARTESIAN_POINT('Ctrl Pts',(126.094980747943,89.7153035631091,16.6746299903069));
#115138=CARTESIAN_POINT('Ctrl Pts',(126.091368463454,89.614422490247,16.4703713203347));
#115139=CARTESIAN_POINT('Ctrl Pts',(126.039504619158,89.4471534929471,16.3244394337232));
#115140=CARTESIAN_POINT('Ctrl Pts',(126.307649791966,89.6187463412261,16.738479186128));
#115141=CARTESIAN_POINT('Ctrl Pts',(126.319549821767,89.5104500892783,16.5330251088493));
#115142=CARTESIAN_POINT('Ctrl Pts',(126.282403872197,89.3320381340746,16.38827795117));
#115143=CARTESIAN_POINT('Ctrl Pts',(126.733417546036,89.4707420305611,16.900459734888));
#115144=CARTESIAN_POINT('Ctrl Pts',(126.775688456564,89.351015535489,16.6910043617892));
#115145=CARTESIAN_POINT('Ctrl Pts',(126.767295831892,89.1515659063209,16.5489513579351));
#115146=CARTESIAN_POINT('Ctrl Pts',(126.950961870389,89.4173302458774,16.9999643665398));
#115147=CARTESIAN_POINT('Ctrl Pts',(127.008740962481,89.293438611913,16.7878669092566));
#115148=CARTESIAN_POINT('Ctrl Pts',(127.014364520572,89.0838620548164,16.6471577450446));
#115149=CARTESIAN_POINT('Ctrl Pts',(127.38111043737,89.3466077959425,17.2227447762588));
#115150=CARTESIAN_POINT('Ctrl Pts',(127.468854199967,89.2170972817397,17.0040902226051));
#115151=CARTESIAN_POINT('Ctrl Pts',(127.501833946736,88.9885028144977,16.8663817595905));
#115152=CARTESIAN_POINT('Ctrl Pts',(127.592991482828,89.3289922557439,17.345332075473));
#115153=CARTESIAN_POINT('Ctrl Pts',(127.695367881582,89.1981057900721,17.1229835783033));
#115154=CARTESIAN_POINT('Ctrl Pts',(127.741427841183,88.9605397988166,16.986728875257));
#115155=CARTESIAN_POINT('Ctrl Pts',(128.221376617176,89.3168426681219,17.7386294610918));
#115156=CARTESIAN_POINT('Ctrl Pts',(128.367863839887,89.1848506383483,17.5046750031754));
#115157=CARTESIAN_POINT('Ctrl Pts',(128.45080406261,88.9218743636078,17.3722479272825));
#115158=CARTESIAN_POINT('Ctrl Pts',(128.633029539776,89.3633444080234,18.0366462285539));
#115159=CARTESIAN_POINT('Ctrl Pts',(128.806703317888,89.2355775900547,17.7932551153865));
#115160=CARTESIAN_POINT('Ctrl Pts',(128.913889286007,88.9566735254503,17.6636286004468));
#115161=CARTESIAN_POINT('Ctrl Pts',(129.463473132018,89.5327756238717,18.6938715338912));
#115162=CARTESIAN_POINT('Ctrl Pts',(129.689809967421,89.4189735251389,18.4281525385875));
#115163=CARTESIAN_POINT('Ctrl Pts',(129.845876971151,89.1103631740553,18.3053468770547));
#115164=CARTESIAN_POINT('Ctrl Pts',(129.882107217344,89.6639423121498,19.0591150568219));
#115165=CARTESIAN_POINT('Ctrl Pts',(130.13352234581,89.561690319083,18.7808748551375));
#115166=CARTESIAN_POINT('Ctrl Pts',(130.314334567103,89.2383434555154,18.6614701573787));
#115167=CARTESIAN_POINT('Ctrl Pts',(130.287806319422,89.8234268486755,19.4374174261775));
#115168=CARTESIAN_POINT('Ctrl Pts',(130.558782386071,89.7332739426757,19.1425233539904));
#115169=CARTESIAN_POINT('Ctrl Pts',(130.767435173684,89.3981044569742,19.0300873355259));
#115170=CARTESIAN_POINT('',(130.164447696198,89.7759723876803,19.3231701026514));
#115171=CARTESIAN_POINT('Ctrl Pts',(125.327511243608,90.2475906358469,16.584977617209));
#115172=CARTESIAN_POINT('Ctrl Pts',(125.495852236734,90.0960199555494,16.5777998650137));
#115173=CARTESIAN_POINT('Ctrl Pts',(125.674691763654,89.9642836901632,16.5928699685418));
#115174=CARTESIAN_POINT('Ctrl Pts',(125.863356367309,89.8511434456666,16.6285129468981));
#115175=CARTESIAN_POINT('Ctrl Pts',(125.873680490956,89.84495217369,16.6304634055881));
#115176=CARTESIAN_POINT('Ctrl Pts',(125.884034042439,89.8388165934505,16.6324754795032));
#115177=CARTESIAN_POINT('Ctrl Pts',(125.8944169137,89.8327365040779,16.6345488974661));
#115178=CARTESIAN_POINT('Ctrl Pts',(125.904217559723,89.8269973590732,16.6365060473721));
#115179=CARTESIAN_POINT('Ctrl Pts',(125.914046064053,89.8213086759673,16.6385197412151));
#115180=CARTESIAN_POINT('Ctrl Pts',(125.923901022861,89.8156706159938,16.640589166106));
#115181=CARTESIAN_POINT('Ctrl Pts',(125.969589131904,89.7895322724585,16.6501831290956));
#115182=CARTESIAN_POINT('Ctrl Pts',(126.016006843787,89.7643878903237,16.6610005478504));
#115183=CARTESIAN_POINT('Ctrl Pts',(126.062842666332,89.7403615055605,16.6729339313542));
#115184=CARTESIAN_POINT('Ctrl Pts',(126.070103745747,89.736636632625,16.674783994844));
#115185=CARTESIAN_POINT('Ctrl Pts',(126.077374839909,89.7329385668603,16.6766608094881));
#115186=CARTESIAN_POINT('Ctrl Pts',(126.084654753636,89.7292676994313,16.6785638984199));
#115187=CARTESIAN_POINT('Ctrl Pts',(126.111773364842,89.7155932480122,16.6856531484806));
#115188=CARTESIAN_POINT('Ctrl Pts',(126.139014619954,89.7022970261322,16.6931085185037));
#115189=CARTESIAN_POINT('Ctrl Pts',(126.166316532639,89.6893992299435,16.7009085080811));
#115190=CARTESIAN_POINT('Ctrl Pts',(126.193618445324,89.6765014337549,16.7087084976586));
#115191=CARTESIAN_POINT('Ctrl Pts',(126.220981006563,89.6640020661118,16.7168531077413));
#115192=CARTESIAN_POINT('Ctrl Pts',(126.248341407693,89.6519195795549,16.7253216543408));
#115193=CARTESIAN_POINT('Ctrl Pts',(126.313534637313,89.6231299314526,16.745500156124));
#115194=CARTESIAN_POINT('Ctrl Pts',(126.37892289296,89.596581648146,16.7675202377512));
#115195=CARTESIAN_POINT('Ctrl Pts',(126.444277444143,89.5722052031015,16.7911511576907));
#115196=CARTESIAN_POINT('Ctrl Pts',(126.469705711038,89.562720771806,16.8003455187309));
#115197=CARTESIAN_POINT('Ctrl Pts',(126.49512921004,89.553565403005,16.8097841228974));
#115198=CARTESIAN_POINT('Ctrl Pts',(126.520535566629,89.5447361108415,16.8194547453055));
#115199=CARTESIAN_POINT('Ctrl Pts',(126.539448857142,89.5381633081997,16.8266538606294));
#115200=CARTESIAN_POINT('Ctrl Pts',(126.558387748858,89.5317557150289,16.8339924094711));
#115201=CARTESIAN_POINT('Ctrl Pts',(126.577350520318,89.5255094386093,16.8414655625472));
#115202=CARTESIAN_POINT('Ctrl Pts',(126.681963930532,89.4910501150467,16.8826932928909));
#115203=CARTESIAN_POINT('Ctrl Pts',(126.787242301691,89.4615786969847,16.9281103786241));
#115204=CARTESIAN_POINT('Ctrl Pts',(126.892207799439,89.4367376210897,16.9768016679913));
#115205=CARTESIAN_POINT('Ctrl Pts',(126.983933734596,89.4150298126607,17.0193514023995));
#115206=CARTESIAN_POINT('Ctrl Pts',(127.075420497914,89.3968570770063,17.0644006636877));
#115207=CARTESIAN_POINT('Ctrl Pts',(127.166041125879,89.3819603127452,17.1113397449971));
#115208=CARTESIAN_POINT('Ctrl Pts',(127.189611332344,89.3780857003397,17.1235484866777));
#115209=CARTESIAN_POINT('Ctrl Pts',(127.213114429358,89.3744289590762,17.1358768500187));
#115210=CARTESIAN_POINT('Ctrl Pts',(127.236550135123,89.3709832436712,17.1483194216955));
#115211=CARTESIAN_POINT('Ctrl Pts',(127.347391104137,89.3546864682181,17.2071675193596));
#115212=CARTESIAN_POINT('Ctrl Pts',(127.456868852684,89.3430827708873,17.2686386332141));
#115213=CARTESIAN_POINT('Ctrl Pts',(127.565146077339,89.3354806879561,17.3323158150018));
#115214=CARTESIAN_POINT('Ctrl Pts',(127.6448804521,89.3298825824327,17.3792071191751));
#115215=CARTESIAN_POINT('Ctrl Pts',(127.723963589998,89.3264554454291,17.427295351013));
#115216=CARTESIAN_POINT('Ctrl Pts',(127.802457093362,89.324937981557,17.4764235785685));
#115217=CARTESIAN_POINT('Ctrl Pts',(127.825714878418,89.3244883539184,17.4909803725409));
#115218=CARTESIAN_POINT('Ctrl Pts',(127.848928294134,89.3242075110092,17.5056339832051));
#115219=CARTESIAN_POINT('Ctrl Pts',(127.872095889136,89.3240909799849,17.5203802170867));
#115220=CARTESIAN_POINT('Ctrl Pts',(127.994333011472,89.3234761376986,17.5981844602476));
#115221=CARTESIAN_POINT('Ctrl Pts',(128.115404285476,89.3274273304012,17.6786244081179));
#115222=CARTESIAN_POINT('Ctrl Pts',(128.235104721974,89.3353333700942,17.7611165805837));
#115223=CARTESIAN_POINT('Ctrl Pts',(128.362011005592,89.3437153455066,17.8485746997144));
#115224=CARTESIAN_POINT('Ctrl Pts',(128.487376560259,89.3565426730182,17.9383396392226));
#115225=CARTESIAN_POINT('Ctrl Pts',(128.610966307863,89.3731325128971,18.0297565817778));
#115226=CARTESIAN_POINT('Ctrl Pts',(128.734556055466,89.389722352776,18.1211735243331));
#115227=CARTESIAN_POINT('Ctrl Pts',(128.856370214977,89.4100751690574,18.2142429508322));
#115228=CARTESIAN_POINT('Ctrl Pts',(128.976179881997,89.4335479385775,18.3083445083217));
#115229=CARTESIAN_POINT('Ctrl Pts',(128.992883544101,89.4368204725931,18.3214639890689));
#115230=CARTESIAN_POINT('Ctrl Pts',(129.009548250703,89.4401537073744,18.3346035798543));
#115231=CARTESIAN_POINT('Ctrl Pts',(129.026173387316,89.4435459539927,18.3477616446089));
#115232=CARTESIAN_POINT('Ctrl Pts',(129.040504188231,89.4464700569382,18.3591038435217));
#115233=CARTESIAN_POINT('Ctrl Pts',(129.054810140832,89.4494382613942,18.3704629077195));
#115234=CARTESIAN_POINT('Ctrl Pts',(129.069091588811,89.4524500239093,18.3818386729146));
#115235=CARTESIAN_POINT('Ctrl Pts',(129.2295149633,89.4862811246874,18.5096225392772));
#115236=CARTESIAN_POINT('Ctrl Pts',(129.386865172998,89.5256016244021,18.6395094920776));
#115237=CARTESIAN_POINT('Ctrl Pts',(129.541552487673,89.5696557381479,18.7712186498045));
#115238=CARTESIAN_POINT('Ctrl Pts',(129.696239802349,89.6137098518937,18.9029278075314));
#115239=CARTESIAN_POINT('Ctrl Pts',(129.848264002624,89.6624980884802,19.0364593928781));
#115240=CARTESIAN_POINT('Ctrl Pts',(129.998015220783,89.7153098005261,19.1715531475668));
#115241=CARTESIAN_POINT('Ctrl Pts',(130.053801819214,89.7349836690166,19.2218794229454));
#115242=CARTESIAN_POINT('Ctrl Pts',(130.109272794993,89.7552163162192,19.2724226807251));
#115243=CARTESIAN_POINT('Ctrl Pts',(130.164447696198,89.7759723876801,19.3231701026512));
#115244=CARTESIAN_POINT('',(130.62956569358,89.3507887756725,18.9187971817102));
#115245=CARTESIAN_POINT('Origin',(130.204546786448,88.8366210629529,19.6637742008269));
#115246=CARTESIAN_POINT('Ctrl Pts',(130.62956563679,89.3507887069695,18.9187972812516));
#115247=CARTESIAN_POINT('Ctrl Pts',(130.219686817626,89.2131753295327,18.5899782747485));
#115248=CARTESIAN_POINT('Ctrl Pts',(129.796772772934,89.102418474687,18.2716405669576));
#115249=CARTESIAN_POINT('Ctrl Pts',(128.914465744982,88.9568377876816,17.6640738619438));
#115250=CARTESIAN_POINT('Ctrl Pts',(128.45120327892,88.9219582651708,17.3725371339202));
#115251=CARTESIAN_POINT('Ctrl Pts',(127.741431328433,88.9606175423533,16.9867844113475));
#115252=CARTESIAN_POINT('Ctrl Pts',(127.501678893046,88.9885954974765,16.8663552055414));
#115253=CARTESIAN_POINT('Ctrl Pts',(127.013826234585,89.0840606437851,16.6469794070307));
#115254=CARTESIAN_POINT('Ctrl Pts',(126.766556642075,89.15185884519,16.548719421089));
#115255=CARTESIAN_POINT('Ctrl Pts',(126.281469413038,89.3325117166566,16.3880541465866));
#115256=CARTESIAN_POINT('Ctrl Pts',(126.038529180469,89.4477372235659,16.3242664797396));
#115257=CARTESIAN_POINT('Ctrl Pts',(125.579028681211,89.7230116749778,16.2428098572194));
#115258=CARTESIAN_POINT('Ctrl Pts',(125.36163281563,89.8826223855762,16.2243577199696));
#115259=CARTESIAN_POINT('Ctrl Pts',(125.157194082293,90.0653489062642,16.2296709342131));
#115260=CARTESIAN_POINT('Origin',(129.41187459657,1.26157769443282,13.7543211366134));
#115261=CARTESIAN_POINT('',(130.628648573575,73.7528518067642,12.8771318247289));
#115262=CARTESIAN_POINT('',(130.628648573575,-71.8645200551892,12.877131824729));
#115263=CARTESIAN_POINT('',(130.628648573575,1.26157769443282,12.8771318247288));
#115264=CARTESIAN_POINT('Origin',(129.41187459657,-71.8645200551892,13.7543211366135));
#115265=CARTESIAN_POINT('Origin',(129.41187459657,73.7528518067642,13.7543211366135));
#115266=CARTESIAN_POINT('Ctrl Pts',(126.802557530976,83.7724079335746,12.9691292058168));
#115267=CARTESIAN_POINT('Ctrl Pts',(126.438045397808,83.4692561892893,12.5586207610149));
#115268=CARTESIAN_POINT('Ctrl Pts',(125.985535271457,83.0376779236739,12.6061814917948));
#115269=CARTESIAN_POINT('Ctrl Pts',(127.455013031758,83.0960510632123,12.9105223939769));
#115270=CARTESIAN_POINT('Ctrl Pts',(127.064364264692,82.8172058953479,12.492791995474));
#115271=CARTESIAN_POINT('Ctrl Pts',(126.568913727509,82.4192336472204,12.5448659453011));
#115272=CARTESIAN_POINT('Ctrl Pts',(128.011146321284,82.3600685861592,12.8672175163138));
#115273=CARTESIAN_POINT('Ctrl Pts',(127.597345864922,82.106397991633,12.436773371973));
#115274=CARTESIAN_POINT('Ctrl Pts',(127.062190100574,81.74303051965,12.4930205093355));
#115275=CARTESIAN_POINT('Ctrl Pts',(128.722096590323,81.1825000858368,12.821696329164));
#115276=CARTESIAN_POINT('Ctrl Pts',(128.277087682755,80.9718170320078,12.3653296280355));
#115277=CARTESIAN_POINT('Ctrl Pts',(127.686894927051,80.6573286733126,12.4273613862818));
#115278=CARTESIAN_POINT('Ctrl Pts',(128.938033220952,80.7784920226088,12.8097970014375));
#115279=CARTESIAN_POINT('Ctrl Pts',(128.484022970255,80.5812492981231,12.3435798528916));
#115280=CARTESIAN_POINT('Ctrl Pts',(127.87548122155,80.284248683744,12.4075401680169));
#115281=CARTESIAN_POINT('Ctrl Pts',(129.330953280851,79.946449891586,12.7921709892834));
#115282=CARTESIAN_POINT('Ctrl Pts',(128.860820185801,79.7765606554709,12.3039768697024));
#115283=CARTESIAN_POINT('Ctrl Pts',(128.216214365574,79.5148088658082,12.3717276714846));
#115284=CARTESIAN_POINT('Ctrl Pts',(129.507472786164,79.51870666825,12.7864938515044));
#115285=CARTESIAN_POINT('Ctrl Pts',(129.03020951315,79.3623030174678,12.2861733339878));
#115286=CARTESIAN_POINT('Ctrl Pts',(128.367941587711,79.1187110679045,12.3557804978329));
#115287=CARTESIAN_POINT('Ctrl Pts',(129.971795707145,78.2288240805372,12.7784026528913));
#115288=CARTESIAN_POINT('Ctrl Pts',(129.477750295044,78.1088838636124,12.2391349023594));
#115289=CARTESIAN_POINT('Ctrl Pts',(128.762926867798,77.9228192715657,12.3142658720282));
#115290=CARTESIAN_POINT('Ctrl Pts',(130.199534337786,77.3509237271157,12.7846200060896));
#115291=CARTESIAN_POINT('Ctrl Pts',(129.696997194426,77.2551476632038,12.2160911246609));
#115292=CARTESIAN_POINT('Ctrl Pts',(128.950518546169,77.107022696703,12.2945491921308));
#115293=CARTESIAN_POINT('Ctrl Pts',(130.516791309497,75.5608825186041,12.816834873493));
#115294=CARTESIAN_POINT('Ctrl Pts',(130.006097182188,75.5128551806233,12.1836034068319));
#115295=CARTESIAN_POINT('Ctrl Pts',(129.197598902977,75.4404794987574,12.2685800001793));
#115296=CARTESIAN_POINT('Ctrl Pts',(130.604786195706,74.6477714431038,12.8432330890809));
#115297=CARTESIAN_POINT('Ctrl Pts',(130.093050174522,74.6209878256407,12.174464279064));
#115298=CARTESIAN_POINT('Ctrl Pts',(129.255564935603,74.5886654175254,12.2624875246487));
#115299=CARTESIAN_POINT('Ctrl Pts',(130.628970592775,73.7415507789384,12.8775835267162));
#115300=CARTESIAN_POINT('Ctrl Pts',(130.120407173386,73.7417983531804,12.1715889426211));
#115301=CARTESIAN_POINT('Ctrl Pts',(129.255078870755,73.7422972177389,12.2625386121229));
#115302=CARTESIAN_POINT('Ctrl Pts',(126.810675630401,83.7639597187483,12.9683844181955));
#115303=CARTESIAN_POINT('Ctrl Pts',(127.449421553337,83.1005154902181,12.9110629326414));
#115304=CARTESIAN_POINT('Ctrl Pts',(127.998193348482,82.3770614848173,12.8682146561322));
#115305=CARTESIAN_POINT('Ctrl Pts',(128.704398300993,81.2138782423447,12.8227251103108));
#115306=CARTESIAN_POINT('Ctrl Pts',(128.920140122608,80.8130382549123,12.8107196716194));
#115307=CARTESIAN_POINT('Ctrl Pts',(129.313663678749,79.9860406999123,12.7928031830615));
#115308=CARTESIAN_POINT('Ctrl Pts',(129.491192675795,79.5597125911952,12.7869327944059));
#115309=CARTESIAN_POINT('Ctrl Pts',(129.959454316252,78.2708183852693,12.7782762181747));
#115310=CARTESIAN_POINT('Ctrl Pts',(130.190870515865,77.3896845496064,12.7841385965186));
#115311=CARTESIAN_POINT('Ctrl Pts',(130.43278921588,76.0394919067395,12.8080884810086));
#115312=CARTESIAN_POINT('Ctrl Pts',(130.495845036581,75.5835795493776,12.8186771635728));
#115313=CARTESIAN_POINT('Ctrl Pts',(130.587455304506,74.6700849435047,12.8445410066186));
#115314=CARTESIAN_POINT('Ctrl Pts',(130.616125223065,74.2120670613986,12.8597603328536));
#115315=CARTESIAN_POINT('Ctrl Pts',(130.628648573575,73.7528518067642,12.8771318247289));
#115316=CARTESIAN_POINT('Ctrl Pts',(130.122525262951,89.760340337934,19.2847522998441));
#115317=CARTESIAN_POINT('Ctrl Pts',(130.382969532843,89.6649973260443,18.9958728384791));
#115318=CARTESIAN_POINT('Ctrl Pts',(130.581116566475,89.3364017179588,18.8812651194687));
#115319=CARTESIAN_POINT('Ctrl Pts',(130.555728336057,89.9204411945033,19.6802872831369));
#115320=CARTESIAN_POINT('Ctrl Pts',(130.858131007587,89.8394836314401,19.377265665727));
#115321=CARTESIAN_POINT('Ctrl Pts',(131.082194592018,89.4829359615404,19.2674786101894));
#115322=CARTESIAN_POINT('Ctrl Pts',(130.95735867697,90.1132548553932,20.0920562131608));
#115323=CARTESIAN_POINT('Ctrl Pts',(131.290765946797,90.049562006953,19.7702619729341));
#115324=CARTESIAN_POINT('Ctrl Pts',(131.543483765408,89.6681696296742,19.6701089410373));
#115325=CARTESIAN_POINT('Ctrl Pts',(131.712748977724,90.5313670829676,20.9183788837157));
#115326=CARTESIAN_POINT('Ctrl Pts',(132.100981604586,90.5050436502428,20.5570097339514));
#115327=CARTESIAN_POINT('Ctrl Pts',(132.406830372304,90.0785141643231,20.4779718413666));
#115328=CARTESIAN_POINT('Ctrl Pts',(132.067076384439,90.7559686077907,21.3327720606561));
#115329=CARTESIAN_POINT('Ctrl Pts',(132.478846598343,90.7512174079135,20.9517412092087));
#115330=CARTESIAN_POINT('Ctrl Pts',(132.809696319704,90.3028175327796,20.8831360775995));
#115331=CARTESIAN_POINT('Ctrl Pts',(133.094164582435,91.4722639137271,22.5910256980068));
#115332=CARTESIAN_POINT('Ctrl Pts',(133.584133353478,91.5472621634155,22.1645479834867));
#115333=CARTESIAN_POINT('Ctrl Pts',(133.972916265066,91.0262695134339,22.1130084512204));
#115334=CARTESIAN_POINT('Ctrl Pts',(133.733810267443,92.0081456736998,23.4528935755699));
#115335=CARTESIAN_POINT('Ctrl Pts',(134.252993512475,92.1409193179741,22.9838208885225));
#115336=CARTESIAN_POINT('Ctrl Pts',(134.691076553152,91.5776704976189,22.9549435860348));
#115337=CARTESIAN_POINT('Ctrl Pts',(134.933702140753,93.1470631345567,25.172666903934));
#115338=CARTESIAN_POINT('Ctrl Pts',(135.49565704245,93.4000991448869,24.6131474889076));
#115339=CARTESIAN_POINT('Ctrl Pts',(136.029676067664,92.7632866961864,24.632953569875));
#115340=CARTESIAN_POINT('Ctrl Pts',(135.495185886579,93.7518112717589,26.0331408334542));
#115341=CARTESIAN_POINT('Ctrl Pts',(136.064999930988,94.0725265203852,25.4257877763649));
#115342=CARTESIAN_POINT('Ctrl Pts',(136.651440146786,93.3993010322249,25.471564707675));
#115343=CARTESIAN_POINT('Ctrl Pts',(136.563273278472,95.0342880900592,27.7660207970897));
#115344=CARTESIAN_POINT('Ctrl Pts',(137.132331587047,95.497072405108,27.0595472346965));
#115345=CARTESIAN_POINT('Ctrl Pts',(137.826032716993,94.7591153769119,27.1580977193027));
#115346=CARTESIAN_POINT('Ctrl Pts',(137.06855135373,95.7132926004648,28.6384393491084));
#115347=CARTESIAN_POINT('Ctrl Pts',(137.621568669287,96.2537250835063,27.8783695889152));
#115348=CARTESIAN_POINT('Ctrl Pts',(138.3772196743,95.4844720199998,28.0059890561302));
#115349=CARTESIAN_POINT('Ctrl Pts',(137.540535223382,96.4246713383895,29.5096764547053));
#115350=CARTESIAN_POINT('Ctrl Pts',(138.051072851695,97.0168993947293,28.6664990405613));
#115351=CARTESIAN_POINT('Ctrl Pts',(138.887312260961,96.2495733136643,28.8515540701949));
#115352=CARTESIAN_POINT('',(137.51724071562,96.3896285026808,29.4667258476701));
#115353=CARTESIAN_POINT('Ctrl Pts',(130.164447696199,89.7759723876805,19.3231701026515));
#115354=CARTESIAN_POINT('Ctrl Pts',(130.322769987924,89.8355311492462,19.4687879092981));
#115355=CARTESIAN_POINT('Ctrl Pts',(130.476471326832,89.8992791764258,19.6161626330347));
#115356=CARTESIAN_POINT('Ctrl Pts',(130.626363796112,89.966548303889,19.7649432558968));
#115357=CARTESIAN_POINT('Ctrl Pts',(130.7866448395,90.0384796423306,19.9240353942998));
#115358=CARTESIAN_POINT('Ctrl Pts',(130.942570591608,90.1144372045383,20.0847351656525));
#115359=CARTESIAN_POINT('Ctrl Pts',(131.095093149773,90.1936437234502,20.2466356590616));
#115360=CARTESIAN_POINT('Ctrl Pts',(131.178109462386,90.2367549406633,20.3347562763307));
#115361=CARTESIAN_POINT('Ctrl Pts',(131.260116901624,90.2808293217289,20.4232329755618));
#115362=CARTESIAN_POINT('Ctrl Pts',(131.341264776407,90.3257456702717,20.5120024173146));
#115363=CARTESIAN_POINT('Ctrl Pts',(131.346809780092,90.3288148981332,20.5180682185812));
#115364=CARTESIAN_POINT('Ctrl Pts',(131.352350644358,90.3318881819912,20.5241354674793));
#115365=CARTESIAN_POINT('Ctrl Pts',(131.357887392028,90.3349655068124,20.5302041582972));
#115366=CARTESIAN_POINT('Ctrl Pts',(131.567081253962,90.4512354728851,20.7594963248756));
#115367=CARTESIAN_POINT('Ctrl Pts',(131.770391066555,90.5732593264382,20.9908158692861));
#115368=CARTESIAN_POINT('Ctrl Pts',(131.968870536148,90.7001551584813,21.2236874407968));
#115369=CARTESIAN_POINT('Ctrl Pts',(132.118323473519,90.7957063753293,21.3990372664678));
#115370=CARTESIAN_POINT('Ctrl Pts',(132.265036716055,90.8940208007714,21.5752675732936));
#115371=CARTESIAN_POINT('Ctrl Pts',(132.409446878905,90.994733978893,21.7521825644889));
#115372=CARTESIAN_POINT('Ctrl Pts',(132.416722259926,90.9998079067262,21.7610955380905));
#115373=CARTESIAN_POINT('Ctrl Pts',(132.423992107007,91.004888116501,21.7700105818348));
#115374=CARTESIAN_POINT('Ctrl Pts',(132.431256431802,91.0099745786572,21.7789276696767));
#115375=CARTESIAN_POINT('Ctrl Pts',(132.653597479363,91.1656572272286,22.0518552586603));
#115376=CARTESIAN_POINT('Ctrl Pts',(132.870758951118,91.3271824678252,22.3266681795063));
#115377=CARTESIAN_POINT('Ctrl Pts',(133.083093144389,91.4937394733172,22.6026484311655));
#115378=CARTESIAN_POINT('Ctrl Pts',(133.315350740496,91.6759245896869,22.9045240209417));
#115379=CARTESIAN_POINT('Ctrl Pts',(133.541832915071,91.8641302179219,23.2077967781879));
#115380=CARTESIAN_POINT('Ctrl Pts',(133.762967921047,92.0573459216315,23.5115553422123));
#115381=CARTESIAN_POINT('Ctrl Pts',(133.957270482769,92.2271168994561,23.7784559483585));
#115382=CARTESIAN_POINT('Ctrl Pts',(134.147444189258,92.4007570896941,24.0457324915126));
#115383=CARTESIAN_POINT('Ctrl Pts',(134.333759914007,92.5776056443952,24.312776421956));
#115384=CARTESIAN_POINT('Ctrl Pts',(134.339561839077,92.583112759076,24.3210922464886));
#115385=CARTESIAN_POINT('Ctrl Pts',(134.34536013735,92.5886231465669,24.3294080859885));
#115386=CARTESIAN_POINT('Ctrl Pts',(134.351154817841,92.5941368058622,24.3377239431161));
#115387=CARTESIAN_POINT('Ctrl Pts',(134.774902795688,92.9973345284368,24.9458381691742));
#115388=CARTESIAN_POINT('Ctrl Pts',(135.179148956664,93.4178692761641,25.5537976735103));
#115389=CARTESIAN_POINT('Ctrl Pts',(135.566358796723,93.8542991164471,26.1610767029535));
#115390=CARTESIAN_POINT('Ctrl Pts',(135.721870421136,94.0295785292689,26.4049727473458));
#115391=CARTESIAN_POINT('Ctrl Pts',(135.874633606214,94.2074221760782,26.64875910123));
#115392=CARTESIAN_POINT('Ctrl Pts',(136.02480624812,94.3877380369994,26.8924019486185));
#115393=CARTESIAN_POINT('Ctrl Pts',(136.027751465187,94.3912744291431,26.8971803227835));
#115394=CARTESIAN_POINT('Ctrl Pts',(136.030695678263,94.3948117789615,26.9019586433499));
#115395=CARTESIAN_POINT('Ctrl Pts',(136.033638887384,94.3983500864569,26.9067369103753));
#115396=CARTESIAN_POINT('Ctrl Pts',(136.560313690717,95.0315152228529,27.7617875516126));
#115397=CARTESIAN_POINT('Ctrl Pts',(137.054827738222,95.6953271004311,28.6150919583038));
#115398=CARTESIAN_POINT('Ctrl Pts',(137.517240715616,96.3896285026834,29.4667258476702));
#115399=CARTESIAN_POINT('',(138.862039795243,96.2119738095904,28.8098477544656));
#115400=CARTESIAN_POINT('Origin',(138.311820887899,95.7855462022815,29.5277743870138));
#115401=CARTESIAN_POINT('Ctrl Pts',(138.862039795252,96.2119738095844,28.8098477544659));
#115402=CARTESIAN_POINT('Ctrl Pts',(138.357499603702,95.4584816964886,27.9756157248039));
#115403=CARTESIAN_POINT('Ctrl Pts',(137.813167568145,94.743957533554,27.1394408050874));
#115404=CARTESIAN_POINT('Ctrl Pts',(136.645238551674,93.3927441598909,25.463055011204));
#115405=CARTESIAN_POINT('Ctrl Pts',(136.021955691599,92.755808256475,24.622811663484));
#115406=CARTESIAN_POINT('Ctrl Pts',(134.680420957678,91.5691606322188,22.9422227066407));
#115407=CARTESIAN_POINT('Ctrl Pts',(133.960566725367,91.0176313442379,22.0991679213247));
#115408=CARTESIAN_POINT('Ctrl Pts',(132.798309991541,90.2963779731938,20.8715935976702));
#115409=CARTESIAN_POINT('Ctrl Pts',(132.396267440322,90.0731237025118,20.4677495958775));
#115410=CARTESIAN_POINT('Ctrl Pts',(131.550542558114,89.6720672759882,19.6771672050282));
#115411=CARTESIAN_POINT('Ctrl Pts',(131.107522305109,89.4936662540881,19.2900887913622));
#115412=CARTESIAN_POINT('Ctrl Pts',(130.62956563679,89.3507887069695,18.9187972812516));
#115413=CARTESIAN_POINT('Ctrl Pts',(137.517240715616,96.3896285026835,29.4667258476702));
#115414=CARTESIAN_POINT('Ctrl Pts',(138.029071504945,96.9779448445757,28.6264255203998));
#115415=CARTESIAN_POINT('Ctrl Pts',(138.862039795252,96.2119738095844,28.8098477544659));
#115416=CARTESIAN_POINT('Ctrl Pts',(137.689194492241,96.6444132089819,29.7497771740207));
#115417=CARTESIAN_POINT('Ctrl Pts',(138.200702089801,97.2323542872035,28.9109051182339));
#115418=CARTESIAN_POINT('Ctrl Pts',(139.033430304717,96.4679324017713,29.0932334092941));
#115419=CARTESIAN_POINT('Ctrl Pts',(137.860953506935,96.8989214888462,30.0331817213204));
#115420=CARTESIAN_POINT('Ctrl Pts',(138.372262979912,97.4866702130816,29.1959263179963));
#115421=CARTESIAN_POINT('Ctrl Pts',(139.204631869592,96.7236080062314,29.3769773612552));
#115422=CARTESIAN_POINT('Ctrl Pts',(138.032517081352,97.1531519704335,30.3169410778803));
#115423=CARTESIAN_POINT('Ctrl Pts',(138.543746704744,97.740881272695,29.4814827589517));
#115424=CARTESIAN_POINT('Ctrl Pts',(139.37564366718,96.9789994268118,29.661081088678));
#115425=CARTESIAN_POINT('',(139.375643667281,96.9789994269706,29.661081088853));
#115426=CARTESIAN_POINT('Origin',(-60.6807546747174,-202.644584420925,419.425360849356));
#115427=CARTESIAN_POINT('',(138.032517081352,97.1531519704334,30.3169410778803));
#115428=CARTESIAN_POINT('Origin',(-71.0510385755798,-199.590659177213,422.595266243045));
#115429=CARTESIAN_POINT('Origin',(138.826962886882,96.5488929713971,30.3779896172526));
#115430=CARTESIAN_POINT('Ctrl Pts',(125.807221986452,-80.4026299121424,
12.6249229732531));
#115431=CARTESIAN_POINT('Ctrl Pts',(126.379484753241,-80.9783671417807,
12.5647757327787));
#115432=CARTESIAN_POINT('Ctrl Pts',(126.762718695204,-81.292157869635,13.210719110499));
#115433=CARTESIAN_POINT('Ctrl Pts',(126.366255853303,-79.8408313828676,
12.5661661461901));
#115434=CARTESIAN_POINT('Ctrl Pts',(126.970605430781,-80.3745044396703,
12.502646445998));
#115435=CARTESIAN_POINT('Ctrl Pts',(127.375599647467,-80.6670149614586,
13.1372394255989));
#115436=CARTESIAN_POINT('Ctrl Pts',(126.86051352851,-79.2326915584417,12.5142175712132));
#115437=CARTESIAN_POINT('Ctrl Pts',(127.496651154102,-79.721298306117,12.4473568125526));
#115438=CARTESIAN_POINT('Ctrl Pts',(127.919385982361,-79.9919350985948,
13.0749503793166));
#115439=CARTESIAN_POINT('Ctrl Pts',(127.50622518549,-78.25222723201,12.4463505413042));
#115440=CARTESIAN_POINT('Ctrl Pts',(128.185666811147,-78.6723303218591,
12.3749383488314));
#115441=CARTESIAN_POINT('Ctrl Pts',(128.632963776286,-78.9057349100669,
12.9979760160848));
#115442=CARTESIAN_POINT('Ctrl Pts',(127.705438634513,-77.9139635891904,
12.4254123640901));
#115443=CARTESIAN_POINT('Ctrl Pts',(128.398872686086,-78.3107575102639,
12.3525295083917));
#115444=CARTESIAN_POINT('Ctrl Pts',(128.853722821594,-78.5313335979305,
12.9750750511322));
#115445=CARTESIAN_POINT('Ctrl Pts',(128.071042377925,-77.2139980538609,
12.3869858622285));
#115446=CARTESIAN_POINT('Ctrl Pts',(128.791371550479,-77.563533236427,12.3112762154082));
#115447=CARTESIAN_POINT('Ctrl Pts',(129.26020664378,-77.7572614780833,12.9349121021627));
#115448=CARTESIAN_POINT('Ctrl Pts',(128.237242481,-76.8519919802071,12.3695175274937));
#115449=CARTESIAN_POINT('Ctrl Pts',(128.97061264672,-77.1772463022118,12.2924372170584));
#115450=CARTESIAN_POINT('Ctrl Pts',(129.445731238431,-77.357259304772,12.9176867164982));
#115451=CARTESIAN_POINT('Ctrl Pts',(128.675697088039,-75.7553920741671,
12.3234340913221));
#115452=CARTESIAN_POINT('Ctrl Pts',(129.446230105637,-76.00743691179,12.2424478077617));
#115453=CARTESIAN_POINT('Ctrl Pts',(129.937554662554,-76.1464942677319,
12.8755700304897));
#115454=CARTESIAN_POINT('Ctrl Pts',(128.892726300876,-75.0023704183538,
12.3006234018766));
#115455=CARTESIAN_POINT('Ctrl Pts',(129.685379348028,-75.2041831777355,
12.2173122095266));
#115456=CARTESIAN_POINT('Ctrl Pts',(130.184546156765,-75.3162839775392,
12.8596599114161));
#115457=CARTESIAN_POINT('Ctrl Pts',(129.183082099185,-73.4544135036792,
12.2701057777404));
#115458=CARTESIAN_POINT('Ctrl Pts',(130.01556911742,-73.5557865106957,12.1826078663182));
#115459=CARTESIAN_POINT('Ctrl Pts',(130.52410057727,-73.6118766976753,12.8510325737718));
#115460=CARTESIAN_POINT('Ctrl Pts',(129.255081902525,-72.6564534153558,
12.262538293471));
#115461=CARTESIAN_POINT('Ctrl Pts',(130.104921322176,-72.7047916893251,
12.1732165711794));
#115462=CARTESIAN_POINT('Ctrl Pts',(130.615282755557,-72.7343622331303,
12.8585917224672));
#115463=CARTESIAN_POINT('Ctrl Pts',(129.255081901669,-71.8645200551892,
12.262538293561));
#115464=CARTESIAN_POINT('Ctrl Pts',(130.120040652099,-71.8645200551892,
12.1716274655607));
#115465=CARTESIAN_POINT('Ctrl Pts',(130.628648573575,-71.8645200551892,
12.8771318247289));
#115466=CARTESIAN_POINT('Ctrl Pts',(130.628648573575,-71.8645200551892,
12.8771318247287));
#115467=CARTESIAN_POINT('Ctrl Pts',(130.625761675889,-72.0523982167895,
12.8731273277173));
#115468=CARTESIAN_POINT('Ctrl Pts',(130.619258105216,-72.2400201110746,
12.8696476061791));
#115469=CARTESIAN_POINT('Ctrl Pts',(130.599023450683,-72.6158562399056,
12.8637109816519));
#115470=CARTESIAN_POINT('Ctrl Pts',(130.585249603508,-72.8040681261101,
12.861260267966));
#115471=CARTESIAN_POINT('Ctrl Pts',(130.562149928658,-73.0533221513703,
12.8587117229972));
#115472=CARTESIAN_POINT('Ctrl Pts',(130.556080319161,-73.1145992897767,
12.8581412371823));
#115473=CARTESIAN_POINT('Ctrl Pts',(130.524564259254,-73.4134324937359,
12.8556340067421));
#115474=CARTESIAN_POINT('Ctrl Pts',(130.493643391673,-73.6505196004003,
12.8544936568061));
#115475=CARTESIAN_POINT('Ctrl Pts',(130.42663281206,-74.0799476237328,12.8540069172307));
#115476=CARTESIAN_POINT('Ctrl Pts',(130.392440330228,-74.2727496379466,
12.8543775037879));
#115477=CARTESIAN_POINT('Ctrl Pts',(130.353783725095,-74.4667871698931,
12.8553594622332));
#115478=CARTESIAN_POINT('Ctrl Pts',(130.353243680545,-74.4694938010099,
12.8553732776819));
#115479=CARTESIAN_POINT('Ctrl Pts',(130.352702864744,-74.4722001708485,
12.8553872099189));
#115480=CARTESIAN_POINT('Ctrl Pts',(130.237781963769,-75.0472914680625,
12.858347746985));
#115481=CARTESIAN_POINT('Ctrl Pts',(130.087776220147,-75.6118647640503,
12.8665895937853));
#115482=CARTESIAN_POINT('Ctrl Pts',(129.812696067201,-76.4307814381253,
12.8868046223772));
#115483=CARTESIAN_POINT('Ctrl Pts',(129.715359367341,-76.6934884657631,
12.8945956948035));
#115484=CARTESIAN_POINT('Ctrl Pts',(129.60860009456,-76.9563085407665,12.903738575339));
#115485=CARTESIAN_POINT('Ctrl Pts',(129.60752766635,-76.9589462225517,12.9038304754571));
#115486=CARTESIAN_POINT('Ctrl Pts',(129.486416126255,-77.2565519421907,
12.9142153949113));
#115487=CARTESIAN_POINT('Ctrl Pts',(129.354941015365,-77.5493814443587,
12.9262018176973));
#115488=CARTESIAN_POINT('Ctrl Pts',(129.16258457794,-77.9399374714063,12.9446340622109));
#115489=CARTESIAN_POINT('Ctrl Pts',(129.110387677503,-78.0425634762889,
12.9497150234561));
#115490=CARTESIAN_POINT('Ctrl Pts',(129.056025513611,-78.1460859762956,
12.9550862980849));
#115491=CARTESIAN_POINT('Ctrl Pts',(129.055085974065,-78.1478741702806,
12.9551791528983));
#115492=CARTESIAN_POINT('Ctrl Pts',(128.851720654168,-78.5347201546105,
12.9752828005002));
#115493=CARTESIAN_POINT('Ctrl Pts',(128.631909315419,-78.9073399974439,
12.9980897611723));
#115494=CARTESIAN_POINT('Ctrl Pts',(128.394461431976,-79.2687802145984,
13.0237032762586));
#115495=CARTESIAN_POINT('Ctrl Pts',(128.393818377897,-79.2697587846731,
13.0237726491623));
#115496=CARTESIAN_POINT('Ctrl Pts',(128.39317519916,-79.2707372656434,13.0238420421412));
#115497=CARTESIAN_POINT('Ctrl Pts',(127.989146871103,-79.8853938262405,
13.0674329254117));
#115498=CARTESIAN_POINT('Ctrl Pts',(127.535947081277,-80.4648707025251,
13.1189452569749));
#115499=CARTESIAN_POINT('Ctrl Pts',(126.944320922583,-81.1042339613189,
13.1890112873309));
#115500=CARTESIAN_POINT('Ctrl Pts',(126.854294320721,-81.1987500836001,
13.1997399014329));
#115501=CARTESIAN_POINT('Ctrl Pts',(126.762718695204,-81.292157869635,13.210719110499));
#115502=CARTESIAN_POINT('Ctrl Pts',(127.315836567175,-84.4542629894972,
16.9249837026885));
#115503=CARTESIAN_POINT('Ctrl Pts',(127.278590889148,-84.4138988566519,
16.8170123283533));
#115504=CARTESIAN_POINT('Ctrl Pts',(127.230447726264,-84.3609910741952,
16.7192507620255));
#115505=CARTESIAN_POINT('Ctrl Pts',(120.645121135841,-90.354264950087,17.0589099672879));
#115506=CARTESIAN_POINT('Ctrl Pts',(120.611324845777,-90.3160010073847,
16.9524006439879));
#115507=CARTESIAN_POINT('Ctrl Pts',(120.56483900541,-90.2675614093579,16.8552159712492));
#115508=CARTESIAN_POINT('Ctrl Pts',(113.976365735367,-96.2565293982222,
17.2220235957367));
#115509=CARTESIAN_POINT('Ctrl Pts',(113.945177475886,-96.2212405304478,
17.1176635439337));
#115510=CARTESIAN_POINT('Ctrl Pts',(113.901459799115,-96.1766488465647,
17.0217132017852));
#115511=CARTESIAN_POINT('Ctrl Pts',(107.310780108721,-102.160947250245,
17.4348881551406));
#115512=CARTESIAN_POINT('Ctrl Pts',(107.280573676358,-102.129880517377,
17.3331664970499));
#115513=CARTESIAN_POINT('Ctrl Pts',(107.240915629196,-102.087882186629,
17.2388890040751));
#115514=CARTESIAN_POINT('',(107.240915629181,-102.08788218663,17.2388890040582));
#115515=CARTESIAN_POINT('',(107.310780108709,-102.160947250242,17.4348881551179));
#115516=CARTESIAN_POINT('Origin',(106.406057844251,-101.118428440869,18.021941948481));
#115517=CARTESIAN_POINT('',(127.230447726264,-84.3609910741954,16.7192507620258));
#115518=CARTESIAN_POINT('Ctrl Pts',(107.240915629179,-102.087882186628,
17.2388890040558));
#115519=CARTESIAN_POINT('Ctrl Pts',(113.901124386294,-96.1769465259272,
17.0217241389362));
#115520=CARTESIAN_POINT('Ctrl Pts',(120.564496336038,-90.2678650542729,
16.8552229575293));
#115521=CARTESIAN_POINT('Ctrl Pts',(127.230447726264,-84.3609910741951,
16.7192507620253));
#115522=CARTESIAN_POINT('',(127.315836603897,-84.4542629334452,16.9249837009964));
#115523=CARTESIAN_POINT('Origin',(126.437691558722,-83.445973991728,17.6048473957236));
#115524=CARTESIAN_POINT('Ctrl Pts',(127.315836567175,-84.4542629894973,
16.9249837026885));
#115525=CARTESIAN_POINT('Ctrl Pts',(120.644850931002,-90.3545039338102,
17.0589153884156));
#115526=CARTESIAN_POINT('Ctrl Pts',(113.976175936744,-96.2566975230405,
17.222029656929));
#115527=CARTESIAN_POINT('Ctrl Pts',(107.310780108714,-102.160947250238,
17.4348881551177));
#115528=CARTESIAN_POINT('Ctrl Pts',(130.39694800921,-84.2123810596225,19.6159000364477));
#115529=CARTESIAN_POINT('Ctrl Pts',(130.617753199846,-84.0635410582562,
19.4234772690408));
#115530=CARTESIAN_POINT('Ctrl Pts',(130.781913752482,-83.8066864414162,
19.3009568841927));
#115531=CARTESIAN_POINT('Ctrl Pts',(130.133252487778,-84.1562302777845,
19.3013890561429));
#115532=CARTESIAN_POINT('Ctrl Pts',(130.337432597064,-84.0079017905272,
19.1172197608462));
#115533=CARTESIAN_POINT('Ctrl Pts',(130.487745062311,-83.7626464568386,
18.995153271375));
#115534=CARTESIAN_POINT('Ctrl Pts',(129.865471575596,-84.1085341375767,
18.9924388463021));
#115535=CARTESIAN_POINT('Ctrl Pts',(130.051458079427,-83.9616599014286,
18.8159011297372));
#115536=CARTESIAN_POINT('Ctrl Pts',(130.187861317807,-83.7290033378163,
18.6951733499505));
#115537=CARTESIAN_POINT('Ctrl Pts',(129.352707437947,-84.04533915992,18.4317233581296));
#115538=CARTESIAN_POINT('Ctrl Pts',(129.501767300518,-83.9046879003709,
18.2696522978894));
#115539=CARTESIAN_POINT('Ctrl Pts',(129.610023860706,-83.69805199098,18.1518402447506));
#115540=CARTESIAN_POINT('Ctrl Pts',(129.109463407092,-84.0260581246713,
18.1774748651234));
#115541=CARTESIAN_POINT('Ctrl Pts',(129.240357054702,-83.8895781178282,
18.0222513416878));
#115542=CARTESIAN_POINT('Ctrl Pts',(129.334552031712,-83.696095732372,17.9059265354012));
#115543=CARTESIAN_POINT('Ctrl Pts',(128.73170491788,-84.0250318992181,17.8141046683652));
#115544=CARTESIAN_POINT('Ctrl Pts',(128.832203503952,-83.8984946563337,
17.669147609675));
#115545=CARTESIAN_POINT('Ctrl Pts',(128.903070407813,-83.7274912055829,
17.5557162242656));
#115546=CARTESIAN_POINT('Ctrl Pts',(128.604148431539,-84.0294598916097,
17.6966036505611));
#115547=CARTESIAN_POINT('Ctrl Pts',(128.694204781137,-83.9068212466179,
17.5551817566229));
#115548=CARTESIAN_POINT('Ctrl Pts',(128.756766393041,-83.743777885952,17.4426941674799));
#115549=CARTESIAN_POINT('Ctrl Pts',(128.345796570699,-84.052213745745,17.4736167166719));
#115550=CARTESIAN_POINT('Ctrl Pts',(128.413885502016,-83.9390726611663,
17.3393051738159));
#115551=CARTESIAN_POINT('Ctrl Pts',(128.458686049625,-83.7931831613316,
17.2288780113182));
#115552=CARTESIAN_POINT('Ctrl Pts',(128.213855496208,-84.0706526542739,
17.3671527571119));
#115553=CARTESIAN_POINT('Ctrl Pts',(128.270305043577,-83.9631310785114,
17.2364102572474));
#115554=CARTESIAN_POINT('Ctrl Pts',(128.305586657853,-83.8265355144079,
17.1271466655718));
#115555=CARTESIAN_POINT('Ctrl Pts',(127.950432574977,-84.128682358797,17.1777293609912));
#115556=CARTESIAN_POINT('Ctrl Pts',(127.982446467938,-84.0347976457331,
17.0540229695742));
#115557=CARTESIAN_POINT('Ctrl Pts',(127.997202583559,-83.9183914808755,
16.9473225108149));
#115558=CARTESIAN_POINT('Ctrl Pts',(127.81891268223,-84.1678303822749,17.0942426557456));
#115559=CARTESIAN_POINT('Ctrl Pts',(127.838111857926,-84.0818935373062,
16.9739496625853));
#115560=CARTESIAN_POINT('Ctrl Pts',(127.841932215056,-83.9763716794005,
16.8687005238268));
#115561=CARTESIAN_POINT('Ctrl Pts',(127.517200183688,-84.2994115791016,
16.9485108305623));
#115562=CARTESIAN_POINT('Ctrl Pts',(127.504809738276,-84.2363263204076,
16.8358611630861));
#115563=CARTESIAN_POINT('Ctrl Pts',(127.480345483715,-84.1591173647659,
16.7344278068972));
#115564=CARTESIAN_POINT('Ctrl Pts',(127.350362075552,-84.4053860821216,
16.9043201350947));
#115565=CARTESIAN_POINT('Ctrl Pts',(127.318541340938,-84.3586405650859,
16.7955830100931));
#115566=CARTESIAN_POINT('Ctrl Pts',(127.276163829722,-84.2996730507029,
16.6968102599567));
#115567=CARTESIAN_POINT('Ctrl Pts',(127.220683135286,-84.5459685169807,
16.9343749233721));
#115568=CARTESIAN_POINT('Ctrl Pts',(127.170679060456,-84.5182817630452,
16.8283365816992));
#115569=CARTESIAN_POINT('Ctrl Pts',(127.109745409403,-84.4783024987689,
16.7324109262149));
#115570=CARTESIAN_POINT('',(130.66635778335,-83.7905686872426,19.1820630635405));
#115571=CARTESIAN_POINT('Ctrl Pts',(127.230447726264,-84.3609910741951,
16.7192507620253));
#115572=CARTESIAN_POINT('Ctrl Pts',(127.300996725648,-84.298475759518,16.7178117022761));
#115573=CARTESIAN_POINT('Ctrl Pts',(127.374567696016,-84.2425379436372,
16.7258747906));
#115574=CARTESIAN_POINT('Ctrl Pts',(127.526649578424,-84.1413897706078,
16.7574312143805));
#115575=CARTESIAN_POINT('Ctrl Pts',(127.606053008109,-84.0957893295952,
16.7813191846609));
#115576=CARTESIAN_POINT('Ctrl Pts',(127.84215845381,-83.9764892185615,16.8690233319585));
#115577=CARTESIAN_POINT('Ctrl Pts',(127.997589447399,-83.9184891615403,
16.9477677308998));
#115578=CARTESIAN_POINT('Ctrl Pts',(128.306295692608,-83.8266322742458,
17.1278769123654));
#115579=CARTESIAN_POINT('Ctrl Pts',(128.459546995991,-83.79330459539,17.2297681996351));
#115580=CARTESIAN_POINT('Ctrl Pts',(128.757793721114,-83.7439790568437,
17.443813428996));
#115581=CARTESIAN_POINT('Ctrl Pts',(128.904144377879,-83.7277413244913,
17.5569269183281));
#115582=CARTESIAN_POINT('Ctrl Pts',(129.335625941875,-83.6964895631498,
17.9072846631973));
#115583=CARTESIAN_POINT('Ctrl Pts',(129.610926758534,-83.6985303124308,
18.1531341868099));
#115584=CARTESIAN_POINT('Ctrl Pts',(130.148016029109,-83.727414003898,18.6582724522981));
#115585=CARTESIAN_POINT('Ctrl Pts',(130.409538603469,-83.7547468045528,
18.9178255521457));
#115586=CARTESIAN_POINT('Ctrl Pts',(130.666357784011,-83.7905686880208,
19.182063062793));
#115587=CARTESIAN_POINT('',(130.293723165664,-84.1908880326082,19.4933279617027));
#115588=CARTESIAN_POINT('Origin',(129.883480511015,-82.8675059908882,20.068098294931));
#115589=CARTESIAN_POINT('Ctrl Pts',(130.293723165658,-84.1908880326067,
19.4933279616947));
#115590=CARTESIAN_POINT('Ctrl Pts',(130.167149337668,-84.1651446492875,
19.3437128730044));
#115591=CARTESIAN_POINT('Ctrl Pts',(130.039262301514,-84.1414287992557,
19.1951035492643));
#115592=CARTESIAN_POINT('Ctrl Pts',(129.909675783459,-84.1203611350606,
19.0477892476793));
#115593=CARTESIAN_POINT('Ctrl Pts',(129.816027623085,-84.1051361870888,
18.9413297675789));
#115594=CARTESIAN_POINT('Ctrl Pts',(129.721491616703,-84.0912948749115,
18.8355470199929));
#115595=CARTESIAN_POINT('Ctrl Pts',(129.625915779342,-84.0790848717478,
18.7305589253589));
#115596=CARTESIAN_POINT('Ctrl Pts',(129.614371856883,-84.0776101127121,
18.7178781635996));
#115597=CARTESIAN_POINT('Ctrl Pts',(129.602813036037,-84.0761591124152,
18.7052091163836));
#115598=CARTESIAN_POINT('Ctrl Pts',(129.591238924495,-84.0747323354095,
18.6925519393304));
#115599=CARTESIAN_POINT('Ctrl Pts',(129.488600233301,-84.062079742253,18.5803086727766));
#115600=CARTESIAN_POINT('Ctrl Pts',(129.384790842579,-84.0512546875557,
18.4689457851786));
#115601=CARTESIAN_POINT('Ctrl Pts',(129.279348415443,-84.0429929409126,
18.3588315855396));
#115602=CARTESIAN_POINT('Ctrl Pts',(129.186303133764,-84.0357025497064,
18.2616638040263));
#115603=CARTESIAN_POINT('Ctrl Pts',(129.091999671023,-84.0303927613118,
18.1654477104525));
#115604=CARTESIAN_POINT('Ctrl Pts',(128.996115744206,-84.0275906799946,
18.0704427195333));
#115605=CARTESIAN_POINT('Ctrl Pts',(128.971087356491,-84.0268592583691,
18.0456437586796));
#115606=CARTESIAN_POINT('Ctrl Pts',(128.945951176801,-84.026298910983,18.0209274523797));
#115607=CARTESIAN_POINT('Ctrl Pts',(128.920701237384,-84.0259194805131,
17.9962987149377));
#115608=CARTESIAN_POINT('Ctrl Pts',(128.899766294677,-84.0256048914355,
17.9758788161501));
#115609=CARTESIAN_POINT('Ctrl Pts',(128.878756703566,-84.025404748939,17.955502931374));
#115610=CARTESIAN_POINT('Ctrl Pts',(128.857663083375,-84.0253284859661,
17.9351760154051));
#115611=CARTESIAN_POINT('Ctrl Pts',(128.791778813586,-84.025090284546,17.8716864861752));
#115612=CARTESIAN_POINT('Ctrl Pts',(128.725211954508,-84.0260921783965,
17.8088438050297));
#115613=CARTESIAN_POINT('Ctrl Pts',(128.657777724054,-84.0287946553461,
17.7470561216641));
#115614=CARTESIAN_POINT('Ctrl Pts',(128.62100315273,-84.0302684236483,17.7133608373327));
#115615=CARTESIAN_POINT('Ctrl Pts',(128.583971330141,-84.0322482921939,
17.6799795829341));
#115616=CARTESIAN_POINT('Ctrl Pts',(128.546657835343,-84.0348114772613,
17.6469811930142));
#115617=CARTESIAN_POINT('Ctrl Pts',(128.522969212706,-84.0364387256373,
17.6260320321099));
#115618=CARTESIAN_POINT('Ctrl Pts',(128.499158610154,-84.038302664508,17.605231325841));
#115619=CARTESIAN_POINT('Ctrl Pts',(128.475251860109,-84.0404195135649,
17.5846220102822));
#115620=CARTESIAN_POINT('Ctrl Pts',(128.466954221201,-84.0411542369825,
17.5774688565355));
#115621=CARTESIAN_POINT('Ctrl Pts',(128.458640285037,-84.0419198760969,
17.5703347136489));
#115622=CARTESIAN_POINT('Ctrl Pts',(128.450311941734,-84.0427174036686,
17.5632224707858));
#115623=CARTESIAN_POINT('Ctrl Pts',(128.40705742776,-84.046859484061,17.5262839588718));
#115624=CARTESIAN_POINT('Ctrl Pts',(128.363423830906,-84.0518570597651,
17.4899386250715));
#115625=CARTESIAN_POINT('Ctrl Pts',(128.319394357811,-84.0578410405519,
17.4542862623163));
#115626=CARTESIAN_POINT('Ctrl Pts',(128.314069819004,-84.0585646907725,
17.4499747778563));
#115627=CARTESIAN_POINT('Ctrl Pts',(128.30873947479,-84.0593028095872,17.4456734712484));
#115628=CARTESIAN_POINT('Ctrl Pts',(128.303403283207,-84.0600556656993,
17.4413825575699));
#115629=CARTESIAN_POINT('Ctrl Pts',(128.278672271523,-84.0635448382705,
17.4214959709138));
#115630=CARTESIAN_POINT('Ctrl Pts',(128.253816168091,-84.0673494768716,
17.4018313211757));
#115631=CARTESIAN_POINT('Ctrl Pts',(128.228832481782,-84.0714936912415,
17.3824061144639));
#115632=CARTESIAN_POINT('Ctrl Pts',(128.216340638627,-84.0735657984265,
17.372693511108));
#115633=CARTESIAN_POINT('Ctrl Pts',(128.20381692217,-84.075722798562,17.3630407589908));
#115634=CARTESIAN_POINT('Ctrl Pts',(128.191261763244,-84.0779663076692,
17.3534482338923));
#115635=CARTESIAN_POINT('Ctrl Pts',(128.178706604317,-84.0802098167764,
17.3438557087937));
#115636=CARTESIAN_POINT('Ctrl Pts',(128.166120941573,-84.0825378151845,
17.3343208868479));
#115637=CARTESIAN_POINT('Ctrl Pts',(128.153499643861,-84.0849634224872,
17.3248583414299));
#115638=CARTESIAN_POINT('Ctrl Pts',(128.129796309882,-84.0895188161802,
17.3070872786246));
#115639=CARTESIAN_POINT('Ctrl Pts',(128.106024312745,-84.094382287239,17.2895694966846));
#115640=CARTESIAN_POINT('Ctrl Pts',(128.082167044358,-84.0996150056518,
17.2723746828435));
#115641=CARTESIAN_POINT('Ctrl Pts',(128.072148944586,-84.1018123190359,
17.265154268594));
#115642=CARTESIAN_POINT('Ctrl Pts',(128.062115685443,-84.1040721664218,
17.2579877717114));
#115643=CARTESIAN_POINT('Ctrl Pts',(128.052065179079,-84.1064009772036,
17.2508813924833));
#115644=CARTESIAN_POINT('Ctrl Pts',(128.03932082345,-84.1093539819302,17.2418702819142));
#115645=CARTESIAN_POINT('Ctrl Pts',(128.026549497582,-84.1124172284563,
17.2329555539357));
#115646=CARTESIAN_POINT('Ctrl Pts',(128.013748996642,-84.1155999789315,
17.2241451769204));
#115647=CARTESIAN_POINT('Ctrl Pts',(127.991348119998,-84.121169792263,17.2087270171435));
#115648=CARTESIAN_POINT('Ctrl Pts',(127.968857866321,-84.1271055478934,
17.1936284561022));
#115649=CARTESIAN_POINT('Ctrl Pts',(127.946266796568,-84.1334574375848,
17.1788918676313));
#115650=CARTESIAN_POINT('Ctrl Pts',(127.912380191939,-84.142985272122,17.156786984925));
#115651=CARTESIAN_POINT('Ctrl Pts',(127.878266914109,-84.1534490814746,
17.1354965611668));
#115652=CARTESIAN_POINT('Ctrl Pts',(127.843891493009,-84.165014135294,17.1151516554004));
#115653=CARTESIAN_POINT('Ctrl Pts',(127.826703782459,-84.1707966622037,
17.1049792025172));
#115654=CARTESIAN_POINT('Ctrl Pts',(127.809452171902,-84.1768466649809,
17.0950318494243));
#115655=CARTESIAN_POINT('Ctrl Pts',(127.792128449909,-84.1832025360456,
17.0853502772171));
#115656=CARTESIAN_POINT('Ctrl Pts',(127.774804727915,-84.1895584071103,
17.0756687050099));
#115657=CARTESIAN_POINT('Ctrl Pts',(127.757409068727,-84.1962200260933,
17.0662528370477));
#115658=CARTESIAN_POINT('Ctrl Pts',(127.739938083114,-84.2032151591753,
17.0571300004842));
#115659=CARTESIAN_POINT('Ctrl Pts',(127.731063931692,-84.2067682426455,
17.0524961787376));
#115660=CARTESIAN_POINT('Ctrl Pts',(127.722157640529,-84.2104125192527,
17.0479313866951));
#115661=CARTESIAN_POINT('Ctrl Pts',(127.713225520601,-84.2141489527916,
17.0434424576525));
#115662=CARTESIAN_POINT('Ctrl Pts',(127.70473963382,-84.2176987206217,17.0391777876829));
#115663=CARTESIAN_POINT('Ctrl Pts',(127.696231208081,-84.2213319220358,
17.0349829418305));
#115664=CARTESIAN_POINT('Ctrl Pts',(127.687700414883,-84.2250519143508,
17.0308617758926));
#115665=CARTESIAN_POINT('Ctrl Pts',(127.653757483792,-84.2398532862599,
17.0144641856341));
#115666=CARTESIAN_POINT('Ctrl Pts',(127.619582080017,-84.2560719791436,
16.9993968436832));
#115667=CARTESIAN_POINT('Ctrl Pts',(127.585473034535,-84.2738122226193,
16.9860659346257));
#115668=CARTESIAN_POINT('Ctrl Pts',(127.551475517399,-84.291494459781,16.972778614423));
#115669=CARTESIAN_POINT('Ctrl Pts',(127.51754389912,-84.3106883143387,16.9612163671931));
#115670=CARTESIAN_POINT('Ctrl Pts',(127.484009164291,-84.3314999691494,
16.9518191392912));
#115671=CARTESIAN_POINT('Ctrl Pts',(127.45061557715,-84.3522240277116,16.9424614643186));
#115672=CARTESIAN_POINT('Ctrl Pts',(127.417615525545,-84.374552298157,16.9352506131738));
#115673=CARTESIAN_POINT('Ctrl Pts',(127.385370961081,-84.3985925620858,
16.9306587057202));
#115674=CARTESIAN_POINT('Ctrl Pts',(127.361734601184,-84.416214891296,16.9272926817409));
#115675=CARTESIAN_POINT('Ctrl Pts',(127.338504918687,-84.4347572016348,
16.9253346964319));
#115676=CARTESIAN_POINT('Ctrl Pts',(127.315836615964,-84.4542629475133,
16.9249837034427));
#115677=CARTESIAN_POINT('Ctrl Pts',(138.28985821531,-87.6044621533994,31.2839119978705));
#115678=CARTESIAN_POINT('Ctrl Pts',(138.970065270121,-87.638068207929,30.8235427083159));
#115679=CARTESIAN_POINT('Ctrl Pts',(139.466367116901,-86.9910177880486,
30.7198086602835));
#115680=CARTESIAN_POINT('Ctrl Pts',(137.661621471538,-87.2572711764401,
30.2485170569091));
#115681=CARTESIAN_POINT('Ctrl Pts',(138.323667954634,-87.2673232269428,
29.8155618941297));
#115682=CARTESIAN_POINT('Ctrl Pts',(138.792804583105,-86.640483192706,29.7011271338703));
#115683=CARTESIAN_POINT('Ctrl Pts',(137.025153429845,-86.9174081657524,
29.2181173673029));
#115684=CARTESIAN_POINT('Ctrl Pts',(137.661201552748,-86.901948687752,28.8051012260951));
#115685=CARTESIAN_POINT('Ctrl Pts',(138.107590752754,-86.3001349256981,
28.6882162231805));
#115686=CARTESIAN_POINT('Ctrl Pts',(135.750763871261,-86.2686418664464,
27.2002499134831));
#115687=CARTESIAN_POINT('Ctrl Pts',(136.327536739005,-86.2068241555171,
26.8271334023498));
#115688=CARTESIAN_POINT('Ctrl Pts',(136.728400016928,-85.6583982944678,
26.7066232255733));
#115689=CARTESIAN_POINT('Ctrl Pts',(135.113582580746,-85.958972322423,26.2123482745754));
#115690=CARTESIAN_POINT('Ctrl Pts',(135.658859454271,-85.8762496072173,
25.8604410668133));
#115691=CARTESIAN_POINT('Ctrl Pts',(136.03548609254,-85.3559515921702,25.7374418550103));
#115692=CARTESIAN_POINT('Ctrl Pts',(133.811752970433,-85.3695000322453,
24.2517368882585));
#115693=CARTESIAN_POINT('Ctrl Pts',(134.28467442038,-85.251354992283,23.9437578169723));
#115694=CARTESIAN_POINT('Ctrl Pts',(134.610237264162,-84.7923449572375,
23.8166798719024));
#115695=CARTESIAN_POINT('Ctrl Pts',(133.147647912502,-85.089097970804,23.2787300230255));
#115696=CARTESIAN_POINT('Ctrl Pts',(133.581158944638,-84.9558798339163,
22.9939616971098));
#115697=CARTESIAN_POINT('Ctrl Pts',(133.878696693574,-84.5303605564175,
22.8647447340812));
#115698=CARTESIAN_POINT('Ctrl Pts',(132.116282058866,-84.7083387058785,
21.8382278619052));
#115699=CARTESIAN_POINT('Ctrl Pts',(132.474926112927,-84.5594652415569,
21.5837507560084));
#115700=CARTESIAN_POINT('Ctrl Pts',(132.730474710794,-84.192357423691,21.4590629364223));
#115701=CARTESIAN_POINT('Ctrl Pts',(131.766557263324,-84.5881386209219,
21.3612646839535));
#115702=CARTESIAN_POINT('Ctrl Pts',(132.100457342697,-84.4359654817492,
21.1194277104889));
#115703=CARTESIAN_POINT('Ctrl Pts',(132.339148567005,-84.088960659141,20.9942480690988));
#115704=CARTESIAN_POINT('Ctrl Pts',(131.025993213732,-84.3622609084233,
20.3881978165335));
#115705=CARTESIAN_POINT('Ctrl Pts',(131.303838479047,-84.208031006415,20.1737937787323));
#115706=CARTESIAN_POINT('Ctrl Pts',(131.504024898704,-83.9060490610966,
20.0480827706714));
#115707=CARTESIAN_POINT('Ctrl Pts',(130.634616564479,-84.2571997314713,
19.8923331201552));
#115708=CARTESIAN_POINT('Ctrl Pts',(130.881044088085,-84.1039910183766,
19.6923611294477));
#115709=CARTESIAN_POINT('Ctrl Pts',(131.059340363854,-83.827377626286,19.5668924278951));
#115710=CARTESIAN_POINT('Ctrl Pts',(130.221516284662,-84.1764907590022,
19.4083533818159));
#115711=CARTESIAN_POINT('Ctrl Pts',(130.428914610368,-84.0290320500915,
19.2218298547728));
#115712=CARTESIAN_POINT('Ctrl Pts',(130.583242430973,-83.7822566553223,
19.1000362876462));
#115713=CARTESIAN_POINT('',(139.405404281407,-86.9595319640196,30.6278585844154));
#115714=CARTESIAN_POINT('Ctrl Pts',(130.666357784011,-83.7905686880208,
19.182063062793));
#115715=CARTESIAN_POINT('Ctrl Pts',(131.110060838493,-83.8365729197675,
19.6220340858505));
#115716=CARTESIAN_POINT('Ctrl Pts',(131.527109441321,-83.9112642544685,
20.074413693034));
#115717=CARTESIAN_POINT('Ctrl Pts',(132.336041737649,-84.088299667749,20.9907305822372));
#115718=CARTESIAN_POINT('Ctrl Pts',(132.727062399255,-84.1915331934479,
21.4550805442308));
#115719=CARTESIAN_POINT('Ctrl Pts',(133.874713162708,-84.5291572807153,
22.8598012019411));
#115720=CARTESIAN_POINT('Ctrl Pts',(134.606327613203,-84.7910317734433,
23.8116623503364));
#115721=CARTESIAN_POINT('Ctrl Pts',(136.032117208096,-85.3546747106046,
25.7329248319513));
#115722=CARTESIAN_POINT('Ctrl Pts',(136.725514690704,-85.6572650840321,
26.7026923572582));
#115723=CARTESIAN_POINT('Ctrl Pts',(138.084849292755,-86.2896881535297,
28.6556513302407));
#115724=CARTESIAN_POINT('Ctrl Pts',(138.750607545219,-86.6197131512663,
29.6389261037037));
#115725=CARTESIAN_POINT('Ctrl Pts',(139.405404281407,-86.9595319640196,
30.6278585844155));
#115726=CARTESIAN_POINT('',(138.233105012015,-87.5731302661079,31.1904278082802));
#115727=CARTESIAN_POINT('Origin',(138.511388527639,-86.1328816042231,31.5038637297553));
#115728=CARTESIAN_POINT('Ctrl Pts',(138.233105012011,-87.5731302661064,
31.1904278082764));
#115729=CARTESIAN_POINT('Ctrl Pts',(137.731104475406,-87.2962769980603,
30.3639779442888));
#115730=CARTESIAN_POINT('Ctrl Pts',(137.223350632299,-87.0238968266627,
29.539964830237));
#115731=CARTESIAN_POINT('Ctrl Pts',(136.708494164979,-86.7575661055993,
28.71867155304));
#115732=CARTESIAN_POINT('Ctrl Pts',(136.598731012678,-86.7007865925622,
28.5435786003619));
#115733=CARTESIAN_POINT('Ctrl Pts',(136.488644926692,-86.6442821661785,
28.3686093272264));
#115734=CARTESIAN_POINT('Ctrl Pts',(136.378222637973,-86.5880683323495,
28.1937665799562));
#115735=CARTESIAN_POINT('Ctrl Pts',(135.943437200875,-86.3667275451233,
27.5053269435619));
#115736=CARTESIAN_POINT('Ctrl Pts',(135.503499257131,-86.1498208772666,
26.8188116021955));
#115737=CARTESIAN_POINT('Ctrl Pts',(135.0569256267,-85.939066794142,26.1347418060909));
#115738=CARTESIAN_POINT('Ctrl Pts',(134.865426354663,-85.8486914321704,
25.8413996581229));
#115739=CARTESIAN_POINT('Ctrl Pts',(134.672706499013,-85.7594478932476,
25.5485074058678));
#115740=CARTESIAN_POINT('Ctrl Pts',(134.478647281742,-85.6714738840258,
25.2561070947643));
#115741=CARTESIAN_POINT('Ctrl Pts',(134.473322868626,-85.6690601364328,
25.2480844918004));
#115742=CARTESIAN_POINT('Ctrl Pts',(134.467997447187,-85.6666473449453,
25.2400622602769));
#115743=CARTESIAN_POINT('Ctrl Pts',(134.462671014541,-85.6642355122273,
25.2320404004128));
#115744=CARTESIAN_POINT('Ctrl Pts',(134.151236558315,-85.5232165862576,
24.7630053575345));
#115745=CARTESIAN_POINT('Ctrl Pts',(133.836471720253,-85.3853356952902,
24.2951716763036));
#115746=CARTESIAN_POINT('Ctrl Pts',(133.517100518362,-85.2519115576861,
23.8289614205145));
#115747=CARTESIAN_POINT('Ctrl Pts',(133.198025523994,-85.1186111670982,
23.3631835612105));
#115748=CARTESIAN_POINT('Ctrl Pts',(132.874353323338,-84.9897585465394,
22.8990258002179));
#115749=CARTESIAN_POINT('Ctrl Pts',(132.544778851661,-84.8667052503623,
22.4369263859405));
#115750=CARTESIAN_POINT('Ctrl Pts',(132.520777784342,-84.8577439663456,
22.4032742675176));
#115751=CARTESIAN_POINT('Ctrl Pts',(132.496745398142,-84.8488134573542,
22.3696330742138));
#115752=CARTESIAN_POINT('Ctrl Pts',(132.472681180858,-84.8399142545811,
22.3360029796042));
#115753=CARTESIAN_POINT('Ctrl Pts',(132.468480254661,-84.838360707519,22.3301321239768));
#115754=CARTESIAN_POINT('Ctrl Pts',(132.464278422444,-84.8368081395399,
22.3242616998273));
#115755=CARTESIAN_POINT('Ctrl Pts',(132.460075682119,-84.8352565535612,
22.3183917087274));
#115756=CARTESIAN_POINT('Ctrl Pts',(132.118673748634,-84.709216300748,21.8415537040163));
#115757=CARTESIAN_POINT('Ctrl Pts',(131.771212781734,-84.589734826785,21.3676087205156));
#115758=CARTESIAN_POINT('Ctrl Pts',(131.41442363384,-84.480735357511,20.8985757158181));
#115759=CARTESIAN_POINT('Ctrl Pts',(131.412090435524,-84.4800225629105,
20.8955085064509));
#115760=CARTESIAN_POINT('Ctrl Pts',(131.409756836287,-84.4793102163587,
20.8924415056865));
#115761=CARTESIAN_POINT('Ctrl Pts',(131.407422835121,-84.4785983189245,
20.8893747139681));
#115762=CARTESIAN_POINT('Ctrl Pts',(131.152647442225,-84.4008888682427,
20.5546092149623));
#115763=CARTESIAN_POINT('Ctrl Pts',(130.893382851681,-84.3281947839555,
20.2221501909317));
#115764=CARTESIAN_POINT('Ctrl Pts',(130.626037412326,-84.2644089455722,
19.8938716118663));
#115765=CARTESIAN_POINT('Ctrl Pts',(130.516700409209,-84.2383222749827,
19.7596146142198));
#115766=CARTESIAN_POINT('Ctrl Pts',(130.406011471849,-84.2137259360438,
19.6260570183061));
#115767=CARTESIAN_POINT('Ctrl Pts',(130.293723165668,-84.1908880326088,
19.4933279617065));
#115768=CARTESIAN_POINT('Ctrl Pts',(-106.365744487716,114.667523630021,
36.7195743501646));
#115769=CARTESIAN_POINT('Ctrl Pts',(-104.078454590597,116.220282324562,
36.1843465164661));
#115770=CARTESIAN_POINT('Ctrl Pts',(-103.87768280016,118.82766603995,35.1400935203975));
#115771=CARTESIAN_POINT('Ctrl Pts',(-106.017025132495,112.02004035325,30.0042214550292));
#115772=CARTESIAN_POINT('Ctrl Pts',(-103.807522304953,113.584662676846,
29.4920665902581));
#115773=CARTESIAN_POINT('Ctrl Pts',(-103.610069014902,116.125747572775,
28.4451556662543));
#115774=CARTESIAN_POINT('Ctrl Pts',(-105.659080481028,109.384359503732,
23.2840784318773));
#115775=CARTESIAN_POINT('Ctrl Pts',(-103.535027385144,110.950665452753,
22.7756306435971));
#115776=CARTESIAN_POINT('Ctrl Pts',(-103.342208022983,113.427037609354,
21.7489303937047));
#115777=CARTESIAN_POINT('Ctrl Pts',(-105.288524895183,106.768734761685,
16.5555634122994));
#115778=CARTESIAN_POINT('Ctrl Pts',(-103.259757158221,108.317320872726,
16.0143790534354));
#115779=CARTESIAN_POINT('Ctrl Pts',(-103.073871903962,110.734505378064,
15.0502402026856));
#115780=CARTESIAN_POINT('',(-106.343459788243,114.4984508773,36.2906714740974));
#115781=CARTESIAN_POINT('Ctrl Pts',(-106.343459788242,114.498450877301,
36.2906714740982));
#115782=CARTESIAN_POINT('Ctrl Pts',(-106.003809638209,111.923269793813,
29.7572149518281));
#115783=CARTESIAN_POINT('Ctrl Pts',(-105.655391059121,109.359598905823,
23.2196692855559));
#115784=CARTESIAN_POINT('Ctrl Pts',(-105.29511447391,106.815259954562,16.6752398011834));
#115785=CARTESIAN_POINT('Origin',(-189.906586621533,215.571080004379,39.5153027903741));
#115786=CARTESIAN_POINT('Ctrl Pts',(-104.667759225391,106.110461036242,
15.9872182873468));
#115787=CARTESIAN_POINT('Ctrl Pts',(-105.143693530129,106.649660893632,
15.991923813215));
#115788=CARTESIAN_POINT('Ctrl Pts',(-105.29511447391,106.815259954562,16.6752398011834));
#115789=CARTESIAN_POINT('Ctrl Pts',(-106.562894049122,104.437814102498,
15.9726213186954));
#115790=CARTESIAN_POINT('Ctrl Pts',(-107.02989777811,104.977260498667,15.977328996138));
#115791=CARTESIAN_POINT('Ctrl Pts',(-107.188656963834,105.140870104771,
16.6534537231695));
#115792=CARTESIAN_POINT('Ctrl Pts',(-108.458023460186,102.765161038814,
15.9580242965488));
#115793=CARTESIAN_POINT('Ctrl Pts',(-108.921489683489,103.300206907334,
15.9626935711906));
#115794=CARTESIAN_POINT('Ctrl Pts',(-109.082171275739,103.466415122629,
16.6317619076843));
#115795=CARTESIAN_POINT('Ctrl Pts',(-110.353050473997,101.092391988506,
15.9434262622023));
#115796=CARTESIAN_POINT('Ctrl Pts',(-110.817814856368,101.618868724111,
15.9480207550688));
#115797=CARTESIAN_POINT('Ctrl Pts',(-110.975556354446,101.791790716259,
16.6101539728094));
#115798=CARTESIAN_POINT('',(-108.427846264867,102.819853945198,15.9587238659212));
#115799=CARTESIAN_POINT('Origin',(-107.751989502031,103.296822490476,20.5707328052504));
#115800=CARTESIAN_POINT('',(-110.941678675254,101.821754157056,16.6105406048727));
#115801=CARTESIAN_POINT('Ctrl Pts',(-108.427846264744,102.819853944981,
15.9587238747684));
#115802=CARTESIAN_POINT('Ctrl Pts',(-108.491931108586,102.794614098441,
15.9589989539447));
#115803=CARTESIAN_POINT('Ctrl Pts',(-108.555733131658,102.76887443955,15.9600827718285));
#115804=CARTESIAN_POINT('Ctrl Pts',(-108.619290524245,102.742724914707,
15.9618843590907));
#115805=CARTESIAN_POINT('Ctrl Pts',(-108.653174679382,102.728783899816,
15.9628448337075));
#115806=CARTESIAN_POINT('Ctrl Pts',(-108.68698970785,102.71472684186,15.9640100112724));
#115807=CARTESIAN_POINT('Ctrl Pts',(-108.720743645296,102.700569874385,
15.9653710864928));
#115808=CARTESIAN_POINT('Ctrl Pts',(-108.78999292352,102.67152556567,15.9681634563245));
#115809=CARTESIAN_POINT('Ctrl Pts',(-108.858984427962,102.642059584872,
15.971777509315));
#115810=CARTESIAN_POINT('Ctrl Pts',(-108.927769912376,102.612279624174,
15.9761697716948));
#115811=CARTESIAN_POINT('Ctrl Pts',(-108.96451125206,102.596372842952,15.9785158713908));
#115812=CARTESIAN_POINT('Ctrl Pts',(-109.001194059616,102.580376753198,
15.9810848365871));
#115813=CARTESIAN_POINT('Ctrl Pts',(-109.037827345631,102.564308988581,
15.9838758795465));
#115814=CARTESIAN_POINT('Ctrl Pts',(-109.054855044838,102.556840451286,
15.9851731980554));
#115815=CARTESIAN_POINT('Ctrl Pts',(-109.071871831,102.54935612877,15.9865184646612));
#115816=CARTESIAN_POINT('Ctrl Pts',(-109.088878384032,102.541857479505,
15.9879117634064));
#115817=CARTESIAN_POINT('Ctrl Pts',(-109.109083725756,102.532948397776,
15.9895671298535));
#115818=CARTESIAN_POINT('Ctrl Pts',(-109.129268829187,102.5240215607,15.9912897941188));
#115819=CARTESIAN_POINT('Ctrl Pts',(-109.149436238801,102.515078603233,
15.993080147299));
#115820=CARTESIAN_POINT('Ctrl Pts',(-109.217458482002,102.484915084993,
15.9991187929041));
#115821=CARTESIAN_POINT('Ctrl Pts',(-109.285338199964,102.454505601528,
16.0059205767346));
#115822=CARTESIAN_POINT('Ctrl Pts',(-109.353114743245,102.423989531279,
16.0135376949648));
#115823=CARTESIAN_POINT('Ctrl Pts',(-109.383746222524,102.410197851617,
16.016980237));
#115824=CARTESIAN_POINT('Ctrl Pts',(-109.414356558984,102.396384316994,
16.0205900099808));
#115825=CARTESIAN_POINT('Ctrl Pts',(-109.44494879105,102.382561091132,16.0243752200747));
#115826=CARTESIAN_POINT('Ctrl Pts',(-109.509589661695,102.35335284791,16.0323733051936));
#115827=CARTESIAN_POINT('Ctrl Pts',(-109.574151415715,102.324102014754,
16.0411517021907));
#115828=CARTESIAN_POINT('Ctrl Pts',(-109.63865579577,102.294925773413,16.0508250891839));
#115829=CARTESIAN_POINT('Ctrl Pts',(-109.658849335398,102.285791950483,
16.0538534094841));
#115830=CARTESIAN_POINT('Ctrl Pts',(-109.679037118596,102.276665283826,
16.0569697633495));
#115831=CARTESIAN_POINT('Ctrl Pts',(-109.699219398863,102.267548892621,
16.060178528479));
#115832=CARTESIAN_POINT('Ctrl Pts',(-109.712588431653,102.261510063939,
16.0623040606618));
#115833=CARTESIAN_POINT('Ctrl Pts',(-109.725955049385,102.255475832486,
16.0644701875249));
#115834=CARTESIAN_POINT('Ctrl Pts',(-109.739319266397,102.249447149639,
16.0666783266041));
#115835=CARTESIAN_POINT('Ctrl Pts',(-109.779766887795,102.231200971724,
16.0733613947848));
#115836=CARTESIAN_POINT('Ctrl Pts',(-109.820146267997,102.213030967762,
16.080422159888));
#115837=CARTESIAN_POINT('Ctrl Pts',(-109.860537556604,102.194922940136,
16.0879190937296));
#115838=CARTESIAN_POINT('Ctrl Pts',(-109.910893440245,102.172347633343,
16.0972655330539));
#115839=CARTESIAN_POINT('Ctrl Pts',(-109.961072442436,102.149971432194,
16.107257311337));
#115840=CARTESIAN_POINT('Ctrl Pts',(-110.011160734655,102.127883105462,
16.1180690338676));
#115841=CARTESIAN_POINT('Ctrl Pts',(-110.056711996062,102.107795554052,
16.1279014233827));
#115842=CARTESIAN_POINT('Ctrl Pts',(-110.102188711003,102.087946159856,
16.1384119722425));
#115843=CARTESIAN_POINT('Ctrl Pts',(-110.147624840221,102.068417049275,
16.1497814099838));
#115844=CARTESIAN_POINT('Ctrl Pts',(-110.165875354202,102.06057271236,16.154348218073));
#115845=CARTESIAN_POINT('Ctrl Pts',(-110.184118911512,102.05278022848,16.1590541937428));
#115846=CARTESIAN_POINT('Ctrl Pts',(-110.202355813768,102.045045627575,
16.1639136165699));
#115847=CARTESIAN_POINT('Ctrl Pts',(-110.237803998603,102.030011409666,
16.1733591746005));
#115848=CARTESIAN_POINT('Ctrl Pts',(-110.273331048153,102.015154141255,
16.1834115075781));
#115849=CARTESIAN_POINT('Ctrl Pts',(-110.308786850391,102.00062893415,16.194194603412));
#115850=CARTESIAN_POINT('Ctrl Pts',(-110.333563374158,101.990478715671,
16.2017298335674));
#115851=CARTESIAN_POINT('Ctrl Pts',(-110.358304523243,101.980491109079,
16.2096224481884));
#115852=CARTESIAN_POINT('Ctrl Pts',(-110.38294701117,101.970726421497,16.2179241920953));
#115853=CARTESIAN_POINT('Ctrl Pts',(-110.410079640337,101.959975005169,
16.2270648332321));
#115854=CARTESIAN_POINT('Ctrl Pts',(-110.437154787182,101.949428454336,
16.2366913058014));
#115855=CARTESIAN_POINT('Ctrl Pts',(-110.464130695099,101.939200583814,
16.2469480359098));
#115856=CARTESIAN_POINT('Ctrl Pts',(-110.482993771512,101.932048679834,
16.254120120141));
#115857=CARTESIAN_POINT('Ctrl Pts',(-110.501807588118,101.925052779443,
16.2616007990545));
#115858=CARTESIAN_POINT('Ctrl Pts',(-110.520543318488,101.918256094703,
16.2694464335178));
#115859=CARTESIAN_POINT('Ctrl Pts',(-110.527528959858,101.915721941983,
16.2723716885036));
#115860=CARTESIAN_POINT('Ctrl Pts',(-110.534498545582,101.913218812675,
16.2753468128291));
#115861=CARTESIAN_POINT('Ctrl Pts',(-110.541449661767,101.910748990884,
16.2783744780172));
#115862=CARTESIAN_POINT('Ctrl Pts',(-110.563251143118,101.903002641623,
16.2878704473508));
#115863=CARTESIAN_POINT('Ctrl Pts',(-110.58490741669,101.895565983047,16.2978927766725));
#115864=CARTESIAN_POINT('Ctrl Pts',(-110.606357775411,101.888498105656,
16.3085443301612));
#115865=CARTESIAN_POINT('Ctrl Pts',(-110.610614425232,101.887095542677,
16.310658044614));
#115866=CARTESIAN_POINT('Ctrl Pts',(-110.614862833825,101.885707579458,
16.3127965989549));
#115867=CARTESIAN_POINT('Ctrl Pts',(-110.619102320156,101.884334796908,
16.3149608917479));
#115868=CARTESIAN_POINT('Ctrl Pts',(-110.638456201426,101.878067841809,
16.3248412080121));
#115869=CARTESIAN_POINT('Ctrl Pts',(-110.657626523597,101.872117167297,
16.3352578977876));
#115870=CARTESIAN_POINT('Ctrl Pts',(-110.67655916729,101.86651071906,16.3462942280426));
#115871=CARTESIAN_POINT('Ctrl Pts',(-110.682672619929,101.864700366723,
16.3498579185353));
#115872=CARTESIAN_POINT('Ctrl Pts',(-110.688761033794,101.862926138186,
16.3534864205359));
#115873=CARTESIAN_POINT('Ctrl Pts',(-110.694821795946,101.861189649965,
16.3571831518914));
#115874=CARTESIAN_POINT('Ctrl Pts',(-110.714968964186,101.855417220778,
16.3694718157071));
#115875=CARTESIAN_POINT('Ctrl Pts',(-110.735023006666,101.8500290344,16.3826696996797));
#115876=CARTESIAN_POINT('Ctrl Pts',(-110.754651468237,101.845211101856,
16.3968933975562));
#115877=CARTESIAN_POINT('Ctrl Pts',(-110.763960183729,101.842926217574,
16.4036389265576));
#115878=CARTESIAN_POINT('Ctrl Pts',(-110.773172458536,101.84076981475,16.4106153990682));
#115879=CARTESIAN_POINT('Ctrl Pts',(-110.782248723792,101.838762820236,
16.4178365126136));
#115880=CARTESIAN_POINT('Ctrl Pts',(-110.802461872952,101.834293175691,
16.4339181762799));
#115881=CARTESIAN_POINT('Ctrl Pts',(-110.821747863488,101.830618328892,
16.4510083054745));
#115882=CARTESIAN_POINT('Ctrl Pts',(-110.839834942665,101.827795692653,
16.4691769186036));
#115883=CARTESIAN_POINT('Ctrl Pts',(-110.857593188087,101.825024373604,
16.4870152156431));
#115884=CARTESIAN_POINT('Ctrl Pts',(-110.874195664438,101.823074823223,
16.5058931231948));
#115885=CARTESIAN_POINT('Ctrl Pts',(-110.8894071244,101.821956140683,16.5258782544611));
#115886=CARTESIAN_POINT('Ctrl Pts',(-110.904336921796,101.820858172196,
16.5454933316127));
#115887=CARTESIAN_POINT('Ctrl Pts',(-110.917926828527,101.820560854501,
16.5661750433023));
#115888=CARTESIAN_POINT('Ctrl Pts',(-110.929975499137,101.821024941108,
16.5879885306235));
#115889=CARTESIAN_POINT('Ctrl Pts',(-110.934055552301,101.821182095212,
16.5953752532621));
#115890=CARTESIAN_POINT('Ctrl Pts',(-110.937959044173,101.82142613097,16.6028917650387));
#115891=CARTESIAN_POINT('Ctrl Pts',(-110.941678675097,101.821754156901,
16.6105406048539));
#115892=CARTESIAN_POINT('Ctrl Pts',(-105.29511447391,106.815259954562,16.6752398011834));
#115893=CARTESIAN_POINT('Ctrl Pts',(-107.177377583534,105.150844045117,
16.6535834975738));
#115894=CARTESIAN_POINT('Ctrl Pts',(-109.059597141563,103.486377666153,
16.632020517454));
#115895=CARTESIAN_POINT('Ctrl Pts',(-110.941678675109,101.821754156891,
16.6105406048538));
#115896=CARTESIAN_POINT('Ctrl Pts',(-108.346010445701,101.849593880304,
14.9940216150142));
#115897=CARTESIAN_POINT('Ctrl Pts',(-108.338331438288,101.883327150878,
15.9344925588508));
#115898=CARTESIAN_POINT('Ctrl Pts',(-108.427846264929,102.819853945307,
15.9587238614976));
#115899=CARTESIAN_POINT('Ctrl Pts',(-108.32217880383,101.851878904509,14.9937450677851));
#115900=CARTESIAN_POINT('Ctrl Pts',(-108.318278148881,101.885438526488,
15.9396365646787));
#115901=CARTESIAN_POINT('Ctrl Pts',(-108.408666698515,102.827407826105,
15.9586415390166));
#115902=CARTESIAN_POINT('Ctrl Pts',(-108.29834686613,101.854169166496,14.9936170085216));
#115903=CARTESIAN_POINT('Ctrl Pts',(-108.298337932715,101.887544412771,
15.9449344484261));
#115904=CARTESIAN_POINT('Ctrl Pts',(-108.38948527518,102.834965830245,15.9586334737349));
#115905=CARTESIAN_POINT('Ctrl Pts',(-108.274514634319,101.856464652197,
14.9936370409628));
#115906=CARTESIAN_POINT('Ctrl Pts',(-108.27851465668,101.889644352073,15.9503837781761));
#115907=CARTESIAN_POINT('Ctrl Pts',(-108.370302000197,102.842527946598,
15.9586994673245));
#115908=CARTESIAN_POINT('',(-108.274514634319,101.856464652197,14.9936370409628));
#115909=CARTESIAN_POINT('Origin',(-108.370302000196,102.851254482095,14.9587375442603));
#115910=CARTESIAN_POINT('',(-108.346010445703,101.849593880304,14.9940216150074));
#115911=CARTESIAN_POINT('Ctrl Pts',(-108.346010445701,101.849593880304,
14.9940216150142));
#115912=CARTESIAN_POINT('Ctrl Pts',(-108.322179261753,101.851878860602,
14.9937450730989));
#115913=CARTESIAN_POINT('Ctrl Pts',(-108.298346409012,101.854169210526,
14.9936170089464));
#115914=CARTESIAN_POINT('Ctrl Pts',(-108.274514634319,101.856464652197,
14.9936370409628));
#115915=CARTESIAN_POINT('Origin',(-108.441797811578,102.844383710202,14.9591221183117));
#115916=CARTESIAN_POINT('Origin',(-134.141941823804,100.368967840006,14.937074956916));
#115917=CARTESIAN_POINT('',(-134.046154457927,99.3741780101082,14.9719744536185));
#115918=CARTESIAN_POINT('Ctrl Pts',(-95.4764532841442,103.051470036217,
13.930201006595));
#115919=CARTESIAN_POINT('Ctrl Pts',(-95.1960271607834,103.057056001852,
13.3197504302369));
#115920=CARTESIAN_POINT('Ctrl Pts',(-94.961294089645,102.562165328609,12.9307728901369));
#115921=CARTESIAN_POINT('Ctrl Pts',(-93.6482350628929,103.257036885271,
14.7719209715044));
#115922=CARTESIAN_POINT('Ctrl Pts',(-93.3623161965833,103.263484537279,
14.1709565302558));
#115923=CARTESIAN_POINT('Ctrl Pts',(-93.1184006474695,102.777564254071,
13.7870509903659));
#115924=CARTESIAN_POINT('Ctrl Pts',(-91.8460481229209,103.461802613991,
15.6622525687887));
#115925=CARTESIAN_POINT('Ctrl Pts',(-91.5508186048523,103.469538595695,
15.0724566047773));
#115926=CARTESIAN_POINT('Ctrl Pts',(-91.3005893130233,102.991938645779,
14.6928097148935));
#115927=CARTESIAN_POINT('Ctrl Pts',(-90.0739167176403,103.665642309958,
16.6086804631066));
#115928=CARTESIAN_POINT('Ctrl Pts',(-89.7668157777564,103.674968976025,
16.0316429857107));
#115929=CARTESIAN_POINT('Ctrl Pts',(-89.511886027995,103.204943729799,15.655534869747));
#115930=CARTESIAN_POINT('Ctrl Pts',(-93.208950777915,103.307557440206,15.0062925382378));
#115931=CARTESIAN_POINT('Ctrl Pts',(-93.9604401997198,103.222299636466,
14.6386538874878));
#115932=CARTESIAN_POINT('Ctrl Pts',(-94.7163672744853,103.136934935428,
14.280148054459));
#115933=CARTESIAN_POINT('Ctrl Pts',(-95.4764532841442,103.051470036217,
13.930201006595));
#115934=CARTESIAN_POINT('Origin',(-10.3967244974845,109.235689933614,14.));
#115935=CARTESIAN_POINT('',(-103.667306735099,102.262780553499,13.930201006595));
#115936=CARTESIAN_POINT('',(-103.482192400456,102.28060503659,13.930201006595));
#115937=CARTESIAN_POINT('Origin',(-103.475732003344,100.273200893704,14.));
#115938=CARTESIAN_POINT('Ctrl Pts',(-105.872405581637,102.061325909044,
14.240107439089));
#115939=CARTESIAN_POINT('Ctrl Pts',(-106.381665186726,101.948796510077,
12.430268573042));
#115940=CARTESIAN_POINT('Ctrl Pts',(-106.232105561517,100.071746249248,
12.3873830406175));
#115941=CARTESIAN_POINT('Ctrl Pts',(-105.156461100807,102.123061347643,
14.0348136627508));
#115942=CARTESIAN_POINT('Ctrl Pts',(-105.498766199366,102.024397778411,
12.161978300557));
#115943=CARTESIAN_POINT('Ctrl Pts',(-105.33717444458,100.133481723431,12.1307656722636));
#115944=CARTESIAN_POINT('Ctrl Pts',(-104.412104462485,102.19106468923,13.93020100659));
#115945=CARTESIAN_POINT('Ctrl Pts',(-104.58001241581,102.107783157143,12.017160221109));
#115946=CARTESIAN_POINT('Ctrl Pts',(-104.40672921201,100.201485025631,12.));
#115947=CARTESIAN_POINT('Ctrl Pts',(-103.667306735099,102.262780553499,
13.930201006595));
#115948=CARTESIAN_POINT('Ctrl Pts',(-103.660846337988,102.195686764201,
12.));
#115949=CARTESIAN_POINT('Ctrl Pts',(-103.475732003344,100.273200893704,
12.));
#115950=CARTESIAN_POINT('',(-105.872405581637,102.061325909044,14.2401074390876));
#115951=CARTESIAN_POINT('Origin',(-105.68083084988,100.071746249225,14.3099064324934));
#115952=CARTESIAN_POINT('Origin',(-103.92331989355,102.454880722713,20.1085743673979));
#115953=CARTESIAN_POINT('Origin',(-141.593963102882,96.9749796277029,24.6078313941873));
#115954=CARTESIAN_POINT('',(-108.21972749284,101.858917829059,14.9131911652917));
#115955=CARTESIAN_POINT('Ctrl Pts',(-108.196331796685,99.9023722665739,
12.9506158501383));
#115956=CARTESIAN_POINT('Ctrl Pts',(-108.17081300408,99.9550587385698,12.9432984541104));
#115957=CARTESIAN_POINT('Ctrl Pts',(-108.146147122552,100.007998273469,
12.9381965152073));
#115958=CARTESIAN_POINT('Ctrl Pts',(-108.1224011059,100.061223444771,12.9354413535668));
#115959=CARTESIAN_POINT('Ctrl Pts',(-108.099247966078,100.113119720736,
12.9327549812108));
#115960=CARTESIAN_POINT('Ctrl Pts',(-108.076969324219,100.165288159175,
12.9322998713673));
#115961=CARTESIAN_POINT('Ctrl Pts',(-108.05561328685,100.21773739356,12.9342399398134));
#115962=CARTESIAN_POINT('Ctrl Pts',(-108.047518285142,100.237618265401,
12.9349753223713));
#115963=CARTESIAN_POINT('Ctrl Pts',(-108.039555696873,100.25753920921,12.9360552656758));
#115964=CARTESIAN_POINT('Ctrl Pts',(-108.031727602929,100.277499570521,
12.9374902385411));
#115965=CARTESIAN_POINT('Ctrl Pts',(-108.013102592341,100.324990306252,
12.940904401044));
#115966=CARTESIAN_POINT('Ctrl Pts',(-107.995184683129,100.37294407475,12.9463622160177));
#115967=CARTESIAN_POINT('Ctrl Pts',(-107.978149387764,100.421041143798,
12.954026472051));
#115968=CARTESIAN_POINT('Ctrl Pts',(-107.961325747673,100.468540630116,
12.9615955034245));
#115969=CARTESIAN_POINT('Ctrl Pts',(-107.945362839801,100.516179343382,
12.9713166268589));
#115970=CARTESIAN_POINT('Ctrl Pts',(-107.930442676519,100.563639819425,
12.9832985807587));
#115971=CARTESIAN_POINT('Ctrl Pts',(-107.920187919357,100.596259814755,
12.9915338812203));
#115972=CARTESIAN_POINT('Ctrl Pts',(-107.910426018945,100.6287954078,13.0008361749012));
#115973=CARTESIAN_POINT('Ctrl Pts',(-107.901219968758,100.661142936201,
13.0112269971664));
#115974=CARTESIAN_POINT('Ctrl Pts',(-107.888601272231,100.705481565255,
13.0254696560882));
#115975=CARTESIAN_POINT('Ctrl Pts',(-107.877015566987,100.749545362765,
13.0417889775614));
#115976=CARTESIAN_POINT('Ctrl Pts',(-107.866544366077,100.79304232197,13.0601794552186));
#115977=CARTESIAN_POINT('Ctrl Pts',(-107.856128407292,100.836309807544,
13.0784729116183));
#115978=CARTESIAN_POINT('Ctrl Pts',(-107.846815210831,100.879015877982,
13.0988156130894));
#115979=CARTESIAN_POINT('Ctrl Pts',(-107.838699766663,100.920885734743,
13.1211544572931));
#115980=CARTESIAN_POINT('Ctrl Pts',(-107.831592724405,100.957552962705,
13.1407175405272));
#115981=CARTESIAN_POINT('Ctrl Pts',(-107.825404495264,100.993578845263,
13.1618107179395));
#115982=CARTESIAN_POINT('Ctrl Pts',(-107.820208237808,101.028791678305,
13.184369547346));
#115983=CARTESIAN_POINT('Ctrl Pts',(-107.814061138285,101.070447964776,
13.2110563254055));
#115984=CARTESIAN_POINT('Ctrl Pts',(-107.809295723191,101.110982785184,
13.2398042291594));
#115985=CARTESIAN_POINT('Ctrl Pts',(-107.805896783403,101.150172524657,
13.2704417275217));
#115986=CARTESIAN_POINT('Ctrl Pts',(-107.8024910278,101.189440850413,13.3011406625553));
#115987=CARTESIAN_POINT('Ctrl Pts',(-107.800457298701,101.227358252908,
13.3337364170777));
#115988=CARTESIAN_POINT('Ctrl Pts',(-107.799794046118,101.263733314149,
13.3680185587569));
#115989=CARTESIAN_POINT('Ctrl Pts',(-107.799278439155,101.292010979875,
13.3946692064722));
#115990=CARTESIAN_POINT('Ctrl Pts',(-107.799591354976,101.319357181676,
13.422338172017));
#115991=CARTESIAN_POINT('Ctrl Pts',(-107.800737323457,101.345698300435,
13.4509131605615));
#115992=CARTESIAN_POINT('Ctrl Pts',(-107.802594291447,101.388382383951,
13.4972170859422));
#115993=CARTESIAN_POINT('Ctrl Pts',(-107.806591011219,101.428275318449,
13.5457178156116));
#115994=CARTESIAN_POINT('Ctrl Pts',(-107.812551840929,101.465347937045,
13.5959854366719));
#115995=CARTESIAN_POINT('Ctrl Pts',(-107.818574335952,101.502804075169,
13.646773080731));
#115996=CARTESIAN_POINT('Ctrl Pts',(-107.826601936314,101.537381363712,
13.6993638848492));
#115997=CARTESIAN_POINT('Ctrl Pts',(-107.836455518274,101.569102043609,
13.7533231246991));
#115998=CARTESIAN_POINT('Ctrl Pts',(-107.83833630186,101.575156667638,13.7636224912711));
#115999=CARTESIAN_POINT('Ctrl Pts',(-107.840283612704,101.581107366224,
13.7739717505552));
#116000=CARTESIAN_POINT('Ctrl Pts',(-107.842296206603,101.586954500699,
13.7843679366693));
#116001=CARTESIAN_POINT('Ctrl Pts',(-107.851200475792,101.612823832502,
13.8303635246322));
#116002=CARTESIAN_POINT('Ctrl Pts',(-107.861303756706,101.636537977024,
13.877027303312));
#116003=CARTESIAN_POINT('Ctrl Pts',(-107.872537407046,101.658271110428,
13.9242816509252));
#116004=CARTESIAN_POINT('Ctrl Pts',(-107.884094038274,101.680629097419,
13.9728946175669));
#116005=CARTESIAN_POINT('Ctrl Pts',(-107.896846879613,101.700890970513,
14.0221330582147));
#116006=CARTESIAN_POINT('Ctrl Pts',(-107.910706175157,101.719214615471,
14.0719552986929));
#116007=CARTESIAN_POINT('Ctrl Pts',(-107.918162701415,101.729073034273,
14.0987604738326));
#116008=CARTESIAN_POINT('Ctrl Pts',(-107.925939257544,101.738369829763,
14.1257353197911));
#116009=CARTESIAN_POINT('Ctrl Pts',(-107.934020295185,101.747125308942,
14.1528775349878));
#116010=CARTESIAN_POINT('Ctrl Pts',(-107.950163639331,101.76461597287,14.207099052111));
#116011=CARTESIAN_POINT('Ctrl Pts',(-107.967315315078,101.779778982657,
14.2614363394547));
#116012=CARTESIAN_POINT('Ctrl Pts',(-107.985420684523,101.79282250115,14.3157948972381));
#116013=CARTESIAN_POINT('Ctrl Pts',(-108.0042527399,101.806389540657,14.3723352165901));
#116014=CARTESIAN_POINT('Ctrl Pts',(-108.02411649797,101.817663973598,14.4288989695676));
#116015=CARTESIAN_POINT('Ctrl Pts',(-108.044935134749,101.826847028886,
14.4854233812214));
#116016=CARTESIAN_POINT('Ctrl Pts',(-108.066185517606,101.836220526428,
14.5431200210717));
#116017=CARTESIAN_POINT('Ctrl Pts',(-108.088430649418,101.843415280386,
14.6007762628791));
#116018=CARTESIAN_POINT('Ctrl Pts',(-108.111575002156,101.848606176846,
14.6583617915063));
#116019=CARTESIAN_POINT('Ctrl Pts',(-108.135345315092,101.85393746585,14.7175047734466));
#116020=CARTESIAN_POINT('Ctrl Pts',(-108.160063999511,101.857155313497,
14.7765737630777));
#116021=CARTESIAN_POINT('Ctrl Pts',(-108.185615378586,101.858404018409,
14.8355648355185));
#116022=CARTESIAN_POINT('Ctrl Pts',(-108.196829295924,101.858952046506,
14.8614546713698));
#116023=CARTESIAN_POINT('Ctrl Pts',(-108.208203459642,101.859120191994,
14.8873298127648));
#116024=CARTESIAN_POINT('Ctrl Pts',(-108.219727492859,101.858917829057,
14.9131911652833));
#116025=CARTESIAN_POINT('',(-141.785537834637,98.9645592874986,24.5380324007823));
#116026=CARTESIAN_POINT('Ctrl Pts',(-108.196331796605,99.9023722665805,
12.9506158501156));
#116027=CARTESIAN_POINT('Ctrl Pts',(-108.418173548066,100.35633973028,13.0142279487155));
#116028=CARTESIAN_POINT('Ctrl Pts',(-108.508696342741,100.716470043689,
13.3627369168706));
#116029=CARTESIAN_POINT('Ctrl Pts',(-108.559056535922,99.7105440625002,
13.0546254954151));
#116030=CARTESIAN_POINT('Ctrl Pts',(-108.779331104356,100.163761541865,
13.1177882114942));
#116031=CARTESIAN_POINT('Ctrl Pts',(-108.869446685626,100.523663408453,
13.4645814253143));
#116032=CARTESIAN_POINT('Ctrl Pts',(-108.922317444754,99.5198210015687,
13.1587888848495));
#116033=CARTESIAN_POINT('Ctrl Pts',(-109.141159063167,99.9722488578204,
13.2215407091647));
#116034=CARTESIAN_POINT('Ctrl Pts',(-109.230759267631,100.331981381953,
13.5666273337496));
#116035=CARTESIAN_POINT('Ctrl Pts',(-109.286106264136,99.3301860582872,
13.2631036501979));
#116036=CARTESIAN_POINT('Ctrl Pts',(-109.503633709362,99.7817942037701,
13.3254786413923));
#116037=CARTESIAN_POINT('Ctrl Pts',(-109.592625624851,100.141406767515,
13.6688705297566));
#116038=CARTESIAN_POINT('',(-109.592625624857,100.14140676751,13.6688705297564));
#116039=CARTESIAN_POINT('Origin',(-108.872650230411,99.3301860582872,14.7049961941053));
#116040=CARTESIAN_POINT('',(-108.508696342846,100.716470043631,13.3627369168975));
#116041=CARTESIAN_POINT('Origin',(-199.505813954677,288.237763047285,46.0341831203391));
#116042=CARTESIAN_POINT('Origin',(-107.78287576297,99.9023722665328,14.3925083940489));
#116043=CARTESIAN_POINT('Ctrl Pts',(-109.286106264154,99.330186058277,13.263103650203));
#116044=CARTESIAN_POINT('Ctrl Pts',(-109.503633709381,99.7817942037599,
13.3254786413974));
#116045=CARTESIAN_POINT('Ctrl Pts',(-109.59262562487,100.141406767504,13.6688705297621));
#116046=CARTESIAN_POINT('Ctrl Pts',(-110.340151404497,98.7257909833945,
13.5653462305762));
#116047=CARTESIAN_POINT('Ctrl Pts',(-110.612011047549,99.1771222635334,
13.6260113386936));
#116048=CARTESIAN_POINT('Ctrl Pts',(-110.745879393983,99.5340530048566,
13.9947155491803));
#116049=CARTESIAN_POINT('Ctrl Pts',(-111.333517216503,97.9983912091656,
13.7287138328));
#116050=CARTESIAN_POINT('Ctrl Pts',(-111.653702984334,98.4505263832573,
13.7757659045641));
#116051=CARTESIAN_POINT('Ctrl Pts',(-111.833948122694,98.8032272256708,
14.1686390954319));
#116052=CARTESIAN_POINT('Ctrl Pts',(-113.231282655632,96.3698078875174,
13.8731411476965));
#116053=CARTESIAN_POINT('Ctrl Pts',(-113.639889742104,96.8297013445621,
13.8812520370275));
#116054=CARTESIAN_POINT('Ctrl Pts',(-113.913537720703,97.1671184334332,
14.3164695762912));
#116055=CARTESIAN_POINT('Ctrl Pts',(-114.139155733892,95.4615122729016,
13.8512861537576));
#116056=CARTESIAN_POINT('Ctrl Pts',(-114.58986962936,95.9236735018432,13.8313812529613));
#116057=CARTESIAN_POINT('Ctrl Pts',(-114.908977960071,96.2546449936008,
14.287183971475));
#116058=CARTESIAN_POINT('Ctrl Pts',(-114.988593550406,94.5046079340667,
13.7620066416472));
#116059=CARTESIAN_POINT('Ctrl Pts',(-115.469577361554,94.9794591066477,
13.7114532060013));
#116060=CARTESIAN_POINT('Ctrl Pts',(-115.840625922786,95.2932852550546,
14.1839157191461));
#116061=CARTESIAN_POINT('',(-115.840625922783,95.2932852550519,14.1839157191419));
#116062=CARTESIAN_POINT('Origin',(-115.145386245308,94.5046079340668,15.2537894846996));
#116063=CARTESIAN_POINT('Ctrl Pts',(-109.59262562487,100.141406767504,13.6688705297621));
#116064=CARTESIAN_POINT('Ctrl Pts',(-109.982574487887,99.9360426789255,
13.7790482705552));
#116065=CARTESIAN_POINT('Ctrl Pts',(-110.364737513045,99.7167405846062,
13.871765524207));
#116066=CARTESIAN_POINT('Ctrl Pts',(-110.739865873931,99.4849226562042,
13.9491163196433));
#116067=CARTESIAN_POINT('Ctrl Pts',(-111.137769475445,99.2390303211409,
14.0311633288627));
#116068=CARTESIAN_POINT('Ctrl Pts',(-111.527758272453,98.9790562018773,
14.0959212085685));
#116069=CARTESIAN_POINT('Ctrl Pts',(-111.910710676469,98.7066618951753,
14.1458428329941));
#116070=CARTESIAN_POINT('Ctrl Pts',(-112.236641142574,98.4748273318802,
14.1883310851819));
#116071=CARTESIAN_POINT('Ctrl Pts',(-112.557474280125,98.2339952019255,
14.2200714002694));
#116072=CARTESIAN_POINT('Ctrl Pts',(-112.873742673456,97.9851724683723,
14.2425538952892));
#116073=CARTESIAN_POINT('Ctrl Pts',(-112.875137810749,97.9840748503924,
14.2426530710775));
#116074=CARTESIAN_POINT('Ctrl Pts',(-112.87653286626,97.9829770639552,14.2427520609411));
#116075=CARTESIAN_POINT('Ctrl Pts',(-112.877927839948,97.9818791091688,
14.2428508649525));
#116076=CARTESIAN_POINT('Ctrl Pts',(-113.243614366777,97.6940548469032,
14.2687519239552));
#116077=CARTESIAN_POINT('Ctrl Pts',(-113.603558301066,97.3947593121623,
14.2818756150947));
#116078=CARTESIAN_POINT('Ctrl Pts',(-113.957043819016,97.0859141273568,
14.28353450903));
#116079=CARTESIAN_POINT('Ctrl Pts',(-114.339602252283,96.7516675344364,
14.2853298410383));
#116080=CARTESIAN_POINT('Ctrl Pts',(-114.714596862653,96.4062353219243,
14.2736968226348));
#116081=CARTESIAN_POINT('Ctrl Pts',(-115.08110496766,96.0520104751846,14.250254851255));
#116082=CARTESIAN_POINT('Ctrl Pts',(-115.338575903277,95.8031684947136,
14.2337869308422));
#116083=CARTESIAN_POINT('Ctrl Pts',(-115.591858410562,95.5499863693432,
14.2114902827031));
#116084=CARTESIAN_POINT('Ctrl Pts',(-115.840625922786,95.2932852550549,
14.1839157191461));
#116085=CARTESIAN_POINT('Ctrl Pts',(-114.988593550427,94.5046079340452,
13.7620066416449));
#116086=CARTESIAN_POINT('Ctrl Pts',(-115.469577361575,94.979459106626,13.7114532059991));
#116087=CARTESIAN_POINT('Ctrl Pts',(-115.840625922807,95.293285255033,14.1839157191438));
#116088=CARTESIAN_POINT('Ctrl Pts',(-118.690969000441,90.7129888187639,
13.3728713013048));
#116089=CARTESIAN_POINT('Ctrl Pts',(-119.147158886153,91.1891994225866,
13.3249238118284));
#116090=CARTESIAN_POINT('Ctrl Pts',(-119.53221247289,91.4839679831316,13.7747228662778));
#116091=CARTESIAN_POINT('Ctrl Pts',(-122.360017406888,86.88905371904,12.9872387743924));
#116092=CARTESIAN_POINT('Ctrl Pts',(-122.807949394096,87.3501126024807,
12.940159225283));
#116093=CARTESIAN_POINT('Ctrl Pts',(-123.18984860681,87.6417623893762,13.3693777166431));
#116094=CARTESIAN_POINT('Ctrl Pts',(-125.992805398178,83.0299628595022,
12.6054173706856));
#116095=CARTESIAN_POINT('Ctrl Pts',(-126.445826092862,83.4611287466581,
12.5578029770113));
#116096=CARTESIAN_POINT('Ctrl Pts',(-126.810675630401,83.7639597187482,
12.9683844181955));
#116097=CARTESIAN_POINT('',(-126.810675641895,83.7639597315095,12.9683843985699));
#116098=CARTESIAN_POINT('Origin',(-126.14959809308,83.0299628595022,14.097200213738));
#116099=CARTESIAN_POINT('Ctrl Pts',(-115.840625922786,95.2932852550547,
14.1839157191461));
#116100=CARTESIAN_POINT('Ctrl Pts',(-119.532246020247,91.4839333663072,
13.7747191480342));
#116101=CARTESIAN_POINT('Ctrl Pts',(-123.189963923934,87.6416388881655,
13.3693649457905));
#116102=CARTESIAN_POINT('Ctrl Pts',(-126.810675630401,83.7639597187483,
12.9683844181955));
#116103=CARTESIAN_POINT('Ctrl Pts',(-125.327511234721,90.2475906438489,
16.5849776175881));
#116104=CARTESIAN_POINT('Ctrl Pts',(-125.268255835018,90.1863067991087,
16.3796036986342));
#116105=CARTESIAN_POINT('Ctrl Pts',(-125.157194082294,90.065348906264,16.2296709342131));
#116106=CARTESIAN_POINT('Ctrl Pts',(-121.298387816593,93.8396469231381,
16.6920612569728));
#116107=CARTESIAN_POINT('Ctrl Pts',(-121.24209051904,93.7804279071696,16.4863127955989));
#116108=CARTESIAN_POINT('Ctrl Pts',(-121.132164411619,93.6629042978068,
16.3342785328096));
#116109=CARTESIAN_POINT('Ctrl Pts',(-117.269626188018,97.4318047874847,
16.8114497596628));
#116110=CARTESIAN_POINT('Ctrl Pts',(-117.215701435601,97.3753023005387,
16.605582462518));
#116111=CARTESIAN_POINT('Ctrl Pts',(-117.107680700999,97.2608705931237,
16.4515814093127));
#116112=CARTESIAN_POINT('Ctrl Pts',(-113.241304120709,101.023961193955,
16.9474246526652));
#116113=CARTESIAN_POINT('Ctrl Pts',(-113.188385353591,100.971456103797,
16.7416815684952));
#116114=CARTESIAN_POINT('Ctrl Pts',(-113.083682278116,100.859077875636,
16.5858104778106));
#116115=CARTESIAN_POINT('',(-113.241304120709,101.023961193955,16.9474246526653));
#116116=CARTESIAN_POINT('',(-113.083682075201,100.859077945398,16.5858109155249));
#116117=CARTESIAN_POINT('Origin',(-112.621804923333,100.316374489949,17.2873390547788));
#116118=CARTESIAN_POINT('',(-125.157194082294,90.0653489062656,16.2296709342149));
#116119=CARTESIAN_POINT('Ctrl Pts',(-125.157194082293,90.0653489062642,
16.2296709342131));
#116120=CARTESIAN_POINT('Ctrl Pts',(-121.132049368086,93.6630071234041,
16.3342815228104));
#116121=CARTESIAN_POINT('Ctrl Pts',(-117.107559478162,97.2609789882532,
16.4515854523702));
#116122=CARTESIAN_POINT('Ctrl Pts',(-113.083682278131,100.859077875625,
16.5858104778125));
#116123=CARTESIAN_POINT('',(-125.327511240005,90.2475906316631,16.5849776207235));
#116124=CARTESIAN_POINT('Origin',(-124.718477875503,89.5530355014839,16.9679547991202));
#116125=CARTESIAN_POINT('Ctrl Pts',(-113.241304120709,101.023961193955,
16.9474246526652));
#116126=CARTESIAN_POINT('Ctrl Pts',(-117.269587052946,97.4318396846644,
16.8114510795087));
#116127=CARTESIAN_POINT('Ctrl Pts',(-121.29834101585,93.8396886470777,16.6920625008149));
#116128=CARTESIAN_POINT('Ctrl Pts',(-125.327511234721,90.2475906438489,
16.5849776175881));
#116129=CARTESIAN_POINT('Ctrl Pts',(-64.4652776846634,116.40830951624,37.5454850170744));
#116130=CARTESIAN_POINT('Ctrl Pts',(-64.4652776846634,117.382132567932,
37.5199845630205));
#116131=CARTESIAN_POINT('Ctrl Pts',(-64.4652776846634,117.382132567932,
36.5458276920988));
#116132=CARTESIAN_POINT('Ctrl Pts',(-63.9581071785233,116.40830951624,37.5454850170744));
#116133=CARTESIAN_POINT('Ctrl Pts',(-63.8326769149369,117.389686823514,
37.5197867478653));
#116134=CARTESIAN_POINT('Ctrl Pts',(-63.8317867933532,117.382132567932,
36.5381016213073));
#116135=CARTESIAN_POINT('Ctrl Pts',(-63.4511136748514,116.311103698996,
37.5480304409808));
#116136=CARTESIAN_POINT('Ctrl Pts',(-63.1996113982279,117.276163039332,
37.5227594727853));
#116137=CARTESIAN_POINT('Ctrl Pts',(-63.1985563766322,117.26062529638,36.5329260499076));
#116138=CARTESIAN_POINT('Ctrl Pts',(-62.5085303985819,115.935991756458,
37.5578530928878));
#116139=CARTESIAN_POINT('Ctrl Pts',(-62.0165947529743,116.823413379665,
37.5346151398634));
#116140=CARTESIAN_POINT('Ctrl Pts',(-62.0213551504159,116.791735368202,
36.5283988532623));
#116141=CARTESIAN_POINT('Ctrl Pts',(-62.0733437896256,115.658214555917,
37.5651269448748));
#116142=CARTESIAN_POINT('Ctrl Pts',(-61.4676513504241,116.482513218526,
37.5435419247432));
#116143=CARTESIAN_POINT('Ctrl Pts',(-61.4778881735389,116.444513867529,
36.5290499942358));
#116144=CARTESIAN_POINT('Ctrl Pts',(-61.3365656975422,114.96139944466,37.5833736907264));
#116145=CARTESIAN_POINT('Ctrl Pts',(-60.5319637292329,115.619787189751,
37.5661332008743));
#116146=CARTESIAN_POINT('Ctrl Pts',(-60.5578800023232,115.573494978458,
36.5360899083578));
#116147=CARTESIAN_POINT('Ctrl Pts',(-61.0352274426582,114.542601027034,
37.5943403132437));
#116148=CARTESIAN_POINT('Ctrl Pts',(-60.147239190736,115.09730149523,37.5798149702928));
#116149=CARTESIAN_POINT('Ctrl Pts',(-60.1816550118107,115.049996956423,
36.5424762619095));
#116150=CARTESIAN_POINT('Ctrl Pts',(-60.6091576583805,113.623295905744,
37.6184131650479));
#116151=CARTESIAN_POINT('Ctrl Pts',(-59.5980970752181,113.943544884192,
37.610027150412));
#116152=CARTESIAN_POINT('Ctrl Pts',(-59.6498314817398,113.900865554815,
36.5600809375298));
#116153=CARTESIAN_POINT('Ctrl Pts',(-60.4845768357057,113.123184043158,
37.6315090550574));
#116154=CARTESIAN_POINT('Ctrl Pts',(-59.435807994316,113.313342476128,37.6265295812499));
#116155=CARTESIAN_POINT('Ctrl Pts',(-59.4944210456352,113.275726061128,
36.5712911997092));
#116156=CARTESIAN_POINT('Ctrl Pts',(-60.4572239279871,112.617653341211,
37.6447468423694));
#116157=CARTESIAN_POINT('Ctrl Pts',(-59.3973139759911,112.674962922985,
37.6432461381559));
#116158=CARTESIAN_POINT('Ctrl Pts',(-59.4604570386167,112.643812349146,
36.5841246427607));
#116159=CARTESIAN_POINT('',(-60.4572239279871,112.617653341211,37.6447468423694));
#116160=CARTESIAN_POINT('Origin',(-60.4572239279871,112.591476392903,36.6450895173939));
#116161=CARTESIAN_POINT('',(-64.4652776846634,116.40830951624,37.5454850170744));
#116162=CARTESIAN_POINT('Origin',(-64.4652776846634,116.382132567932,36.5458276920988));
#116163=CARTESIAN_POINT('Ctrl Pts',(-60.4572239279871,112.617653341211,
37.6447468423694));
#116164=CARTESIAN_POINT('Ctrl Pts',(-60.4845768357057,113.123184043158,
37.6315090550574));
#116165=CARTESIAN_POINT('Ctrl Pts',(-60.6091576583805,113.623295905744,
37.6184131650479));
#116166=CARTESIAN_POINT('Ctrl Pts',(-61.0352274426582,114.542601027034,
37.5943403132437));
#116167=CARTESIAN_POINT('Ctrl Pts',(-61.3365656975422,114.96139944466,37.5833736907264));
#116168=CARTESIAN_POINT('Ctrl Pts',(-62.0733437896256,115.658214555918,
37.5651269448748));
#116169=CARTESIAN_POINT('Ctrl Pts',(-62.5085303985819,115.935991756458,
37.5578530928878));
#116170=CARTESIAN_POINT('Ctrl Pts',(-63.4511136748514,116.311103698996,
37.5480304409808));
#116171=CARTESIAN_POINT('Ctrl Pts',(-63.9581071785233,116.40830951624,37.5454850170744));
#116172=CARTESIAN_POINT('Ctrl Pts',(-64.4652776846634,116.40830951624,37.5454850170744));
#116173=CARTESIAN_POINT('Origin',(-3.5527136788005E-14,116.382132567932,
36.5458276920988));
#116174=CARTESIAN_POINT('',(-101.278084483728,116.40830951624,37.5454850170744));
#116175=CARTESIAN_POINT('Origin',(-101.278084483728,116.382132567932,36.5458276920988));
#116176=CARTESIAN_POINT('',(-101.620986158692,116.40830951624,37.5454850170744));
#116177=CARTESIAN_POINT('Ctrl Pts',(-104.661544080792,114.84050829901,37.5865393367848));
#116178=CARTESIAN_POINT('Ctrl Pts',(-105.66792066266,115.672011166373,37.5647656679151));
#116179=CARTESIAN_POINT('Ctrl Pts',(-105.405721781375,115.422377965983,
36.3103337123142));
#116180=CARTESIAN_POINT('Ctrl Pts',(-104.453537805991,115.092067620593,
37.5799520241199));
#116181=CARTESIAN_POINT('Ctrl Pts',(-105.376311838905,115.981196286932,
37.5566693706089));
#116182=CARTESIAN_POINT('Ctrl Pts',(-105.153171282925,115.736822155121,
36.3221558875957));
#116183=CARTESIAN_POINT('Ctrl Pts',(-104.220323391548,115.31417766855,37.5741358678243));
#116184=CARTESIAN_POINT('Ctrl Pts',(-105.053823730663,116.248954471912,
37.5496578757649));
#116185=CARTESIAN_POINT('Ctrl Pts',(-104.869671926007,116.014464627227,
36.3366779796493));
#116186=CARTESIAN_POINT('Ctrl Pts',(-103.71043601529,115.701850198648,37.5639843053567));
#116187=CARTESIAN_POINT('Ctrl Pts',(-104.363795875905,116.700211235705,
37.5378413015444));
#116188=CARTESIAN_POINT('Ctrl Pts',(-104.249074437178,116.499055656963,
36.3700811051408));
#116189=CARTESIAN_POINT('Ctrl Pts',(-103.431097793681,115.868778350602,
37.5596131378619));
#116190=CARTESIAN_POINT('Ctrl Pts',(-103.994631328678,116.8870697302,37.5329482396612));
#116191=CARTESIAN_POINT('Ctrl Pts',(-103.908723208346,116.707716111004,
36.3891477870087));
#116192=CARTESIAN_POINT('Ctrl Pts',(-102.851647551498,116.134646678145,
37.5526511306891));
#116193=CARTESIAN_POINT('Ctrl Pts',(-103.243184798863,117.169476432954,
37.5255531598922));
#116194=CARTESIAN_POINT('Ctrl Pts',(-103.201930538,117.040052163539,36.4297830265311));
#116195=CARTESIAN_POINT('Ctrl Pts',(-102.549461956475,116.235912959922,
37.5499993797769));
#116196=CARTESIAN_POINT('Ctrl Pts',(-102.858699345683,117.270058568256,
37.5229193239866));
#116197=CARTESIAN_POINT('Ctrl Pts',(-102.832973136872,117.166635367492,
36.4514781117469));
#116198=CARTESIAN_POINT('Ctrl Pts',(-101.916094747993,116.374484710118,
37.5463707507946));
#116199=CARTESIAN_POINT('Ctrl Pts',(-102.065431114466,117.388838890857,
37.5198089517738));
#116200=CARTESIAN_POINT('Ctrl Pts',(-102.058897559152,117.339850830417,
36.497830194781));
#116201=CARTESIAN_POINT('Ctrl Pts',(-101.593275139639,116.409079841131,
37.5454648454072));
#116202=CARTESIAN_POINT('Ctrl Pts',(-101.666911369049,117.406656061815,
37.5193423927331));
#116203=CARTESIAN_POINT('Ctrl Pts',(-101.663990216947,117.383095120434,
36.521886328519));
#116204=CARTESIAN_POINT('Ctrl Pts',(-101.267257319114,116.408296507677,
37.5454853577156));
#116205=CARTESIAN_POINT('Ctrl Pts',(-101.264892174889,117.381331456624,
37.5200055408584));
#116206=CARTESIAN_POINT('Ctrl Pts',(-101.264828300591,117.382116319266,
36.5466345165886));
#116207=CARTESIAN_POINT('',(-104.654626760642,114.848851961674,37.5863208502887));
#116208=CARTESIAN_POINT('Origin',(-104.654626760642,114.822675013366,36.5866635253132));
#116209=CARTESIAN_POINT('Ctrl Pts',(-101.278084483728,116.40830951624,37.5454850170744));
#116210=CARTESIAN_POINT('Ctrl Pts',(-101.466311345606,116.40830951624,37.5454850170744));
#116211=CARTESIAN_POINT('Ctrl Pts',(-101.653349225949,116.396516973188,
37.5457938156818));
#116212=CARTESIAN_POINT('Ctrl Pts',(-101.839077698621,116.373008466789,
37.5464094075866));
#116213=CARTESIAN_POINT('Ctrl Pts',(-101.971580485252,116.356236980098,
37.5468485844217));
#116214=CARTESIAN_POINT('Ctrl Pts',(-102.103416764301,116.333501314182,
37.5474439387862));
#116215=CARTESIAN_POINT('Ctrl Pts',(-102.234541163355,116.304813157622,
37.5481951646039));
#116216=CARTESIAN_POINT('Ctrl Pts',(-102.549461956321,116.235912959963,
37.5499993797758));
#116217=CARTESIAN_POINT('Ctrl Pts',(-102.851647551508,116.134646678136,
37.5526511306893));
#116218=CARTESIAN_POINT('Ctrl Pts',(-103.141372672737,116.001712514698,
37.556132134267));
#116219=CARTESIAN_POINT('Ctrl Pts',(-103.431097793966,115.868778351259,
37.5596131378447));
#116220=CARTESIAN_POINT('Ctrl Pts',(-103.710436015297,115.70185019866,37.5639843053564));
#116221=CARTESIAN_POINT('Ctrl Pts',(-103.963960701687,115.509092814979,
37.5690318350873));
#116222=CARTESIAN_POINT('Ctrl Pts',(-104.182525849315,115.342915522264,
37.5733833406409));
#116223=CARTESIAN_POINT('Ctrl Pts',(-104.384248176473,115.156989647672,
37.5782519810107));
#116224=CARTESIAN_POINT('Ctrl Pts',(-104.567895894565,114.949870880681,
37.5836755767986));
#116225=CARTESIAN_POINT('Ctrl Pts',(-104.597270383539,114.916742192775,
37.5845430820218));
#116226=CARTESIAN_POINT('Ctrl Pts',(-104.626182380061,114.883071222112,
37.5854247874187));
#116227=CARTESIAN_POINT('Ctrl Pts',(-104.654626760642,114.848851961674,
37.5863208502887));
#116228=CARTESIAN_POINT('Ctrl Pts',(-105.397326391894,115.432810624723,
36.3107436211889));
#116229=CARTESIAN_POINT('Ctrl Pts',(-105.658076749822,115.682387074935,
37.5644939651877));
#116230=CARTESIAN_POINT('Ctrl Pts',(-104.654626760642,114.848851961674,
37.5863208502887));
#116231=CARTESIAN_POINT('Ctrl Pts',(-105.679213308314,115.08613303476,36.3029042649714));
#116232=CARTESIAN_POINT('Ctrl Pts',(-105.949474108274,115.369270595094,
37.572693208755));
#116233=CARTESIAN_POINT('Ctrl Pts',(-104.984277887057,114.452273885449,
37.5967056126888));
#116234=CARTESIAN_POINT('Ctrl Pts',(-105.994251836916,114.774063615388,
36.2961950283269));
#116235=CARTESIAN_POINT('Ctrl Pts',(-106.262805693977,115.097751828693,
37.5798031778926));
#116236=CARTESIAN_POINT('Ctrl Pts',(-105.352508681633,114.09512759677,37.6060578173929));
#116237=CARTESIAN_POINT('Ctrl Pts',(-106.343459788244,114.498450877299,
36.2906714740982));
#116238=CARTESIAN_POINT('Ctrl Pts',(-106.598538882094,114.862114352182,
37.585973562371));
#116239=CARTESIAN_POINT('Ctrl Pts',(-105.760504450538,113.779516272366,
37.6143223907801));
#116240=CARTESIAN_POINT('',(-105.760504450538,113.779516272366,37.6143223907801));
#116241=CARTESIAN_POINT('Origin',(-105.760504450538,113.753339324058,36.6146650658045));
#116242=CARTESIAN_POINT('Origin',(-204.146342340009,230.331338570241,34.562305513349));
#116243=CARTESIAN_POINT('Ctrl Pts',(-125.020990688404,90.1923058103105,
16.2368398205827));
#116244=CARTESIAN_POINT('Ctrl Pts',(-125.142144020846,90.3052021408993,
16.387329170234));
#116245=CARTESIAN_POINT('Ctrl Pts',(-125.209886074439,90.3584338472754,
16.5938216293658));
#116246=CARTESIAN_POINT('Ctrl Pts',(-125.26475337878,89.9551421182942,16.2170845167206));
#116247=CARTESIAN_POINT('Ctrl Pts',(-125.36744210762,90.0829561377998,16.3666275456001));
#116248=CARTESIAN_POINT('Ctrl Pts',(-125.420208812022,90.1510960493825,
16.5709104703496));
#116249=CARTESIAN_POINT('Ctrl Pts',(-125.528033376571,89.7534023709149,
16.2336603372606));
#116250=CARTESIAN_POINT('Ctrl Pts',(-125.612963353485,89.8952857637315,
16.3820948430269));
#116251=CARTESIAN_POINT('Ctrl Pts',(-125.648778339064,89.9765778968004,
16.5854922720615));
#116252=CARTESIAN_POINT('Ctrl Pts',(-126.039504619151,89.4471534929146,
16.3244394336961));
#116253=CARTESIAN_POINT('Ctrl Pts',(-126.091368463462,89.6144224902332,
16.4703713203118));
#116254=CARTESIAN_POINT('Ctrl Pts',(-126.094980747946,89.7153035630975,
16.674629990289));
#116255=CARTESIAN_POINT('Ctrl Pts',(-126.282403872186,89.3320381340703,
16.3882779511609));
#116256=CARTESIAN_POINT('Ctrl Pts',(-126.31954982176,89.5104500892754,16.5330251088471));
#116257=CARTESIAN_POINT('Ctrl Pts',(-126.307649791957,89.618746341234,16.7384791861343));
#116258=CARTESIAN_POINT('Ctrl Pts',(-126.767295831898,89.1515659062945,
16.5489513579208));
#116259=CARTESIAN_POINT('Ctrl Pts',(-126.775688456573,89.3510155354818,
16.6910043617736));
#116260=CARTESIAN_POINT('Ctrl Pts',(-126.733417546045,89.4707420305531,
16.9004597348814));
#116261=CARTESIAN_POINT('Ctrl Pts',(-127.014364520555,89.0838620548227,
16.6471577450388));
#116262=CARTESIAN_POINT('Ctrl Pts',(-127.008740962469,89.2934386119321,
16.7878669092485));
#116263=CARTESIAN_POINT('Ctrl Pts',(-126.950961870372,89.4173302458872,
16.9999643665464));
#116264=CARTESIAN_POINT('Ctrl Pts',(-127.501833946757,88.988502814456,16.8663817595739));
#116265=CARTESIAN_POINT('Ctrl Pts',(-127.468854199986,89.2170972817094,
17.0040902225948));
#116266=CARTESIAN_POINT('Ctrl Pts',(-127.381110437387,89.3466077959326,
17.2227447762521));
#116267=CARTESIAN_POINT('Ctrl Pts',(-127.741427841194,88.9605397987732,
16.9867288752359));
#116268=CARTESIAN_POINT('Ctrl Pts',(-127.695367881594,89.1981057900441,
17.122983578275));
#116269=CARTESIAN_POINT('Ctrl Pts',(-127.592991482838,89.3289922557293,
17.3453320754564));
#116270=CARTESIAN_POINT('Ctrl Pts',(-128.450804062601,88.9218743636192,
17.3722479272866));
#116271=CARTESIAN_POINT('Ctrl Pts',(-128.367863839877,89.1848506383709,
17.5046750031967));
#116272=CARTESIAN_POINT('Ctrl Pts',(-128.221376617158,89.3168426681346,
17.7386294611192));
#116273=CARTESIAN_POINT('Ctrl Pts',(-128.91388928599,88.9566735254505,17.6636286004369));
#116274=CARTESIAN_POINT('Ctrl Pts',(-128.806703317873,89.2355775900789,
17.7932551153661));
#116275=CARTESIAN_POINT('Ctrl Pts',(-128.633029539743,89.3633444080286,
18.0366462285581));
#116276=CARTESIAN_POINT('Ctrl Pts',(-129.845876977444,89.1103631750374,
18.3053468813493));
#116277=CARTESIAN_POINT('Ctrl Pts',(-129.689809973456,89.4189735263461,
18.4281525428995));
#116278=CARTESIAN_POINT('Ctrl Pts',(-129.463473137626,89.5327756250024,
18.6938715382952));
#116279=CARTESIAN_POINT('Ctrl Pts',(-130.314334579149,89.2383434585676,
18.6614701663713));
#116280=CARTESIAN_POINT('Ctrl Pts',(-130.133522357303,89.5616903225415,
18.7808748641288));
#116281=CARTESIAN_POINT('Ctrl Pts',(-129.88210722808,89.6639423154599,19.0591150660282));
#116282=CARTESIAN_POINT('Ctrl Pts',(-130.767435190981,89.3981044631163,
19.030087349628));
#116283=CARTESIAN_POINT('Ctrl Pts',(-130.558782402426,89.7332739493486,
19.1425233679206));
#116284=CARTESIAN_POINT('Ctrl Pts',(-130.2878063349,89.823426854781,19.4374174406679));
#116285=CARTESIAN_POINT('',(-130.62956569358,89.3507887756715,18.9187971817098));
#116286=CARTESIAN_POINT('Ctrl Pts',(-130.62956563679,89.3507887069695,18.9187972812516));
#116287=CARTESIAN_POINT('Ctrl Pts',(-130.219686817626,89.2131753295327,
18.5899782747485));
#116288=CARTESIAN_POINT('Ctrl Pts',(-129.796772772934,89.1024184746871,
18.2716405669576));
#116289=CARTESIAN_POINT('Ctrl Pts',(-128.914465744982,88.9568377876816,
17.6640738619438));
#116290=CARTESIAN_POINT('Ctrl Pts',(-128.451203278921,88.9219582651653,
17.3725371339183));
#116291=CARTESIAN_POINT('Ctrl Pts',(-127.741431328434,88.9606175423476,
16.9867844113454));
#116292=CARTESIAN_POINT('Ctrl Pts',(-127.501678893046,88.9885954974767,
16.8663552055413));
#116293=CARTESIAN_POINT('Ctrl Pts',(-127.013826234584,89.0840606437853,
16.6469794070307));
#116294=CARTESIAN_POINT('Ctrl Pts',(-126.766556642075,89.1518588451901,
16.548719421089));
#116295=CARTESIAN_POINT('Ctrl Pts',(-126.281469413038,89.3325117166568,
16.3880541465867));
#116296=CARTESIAN_POINT('Ctrl Pts',(-126.038529180469,89.447737223566,16.3242664797397));
#116297=CARTESIAN_POINT('Ctrl Pts',(-125.579028681212,89.7230116749779,
16.2428098572194));
#116298=CARTESIAN_POINT('Ctrl Pts',(-125.36163281563,89.8826223855762,16.2243577199697));
#116299=CARTESIAN_POINT('Ctrl Pts',(-125.157194082293,90.0653489062642,
16.2296709342131));
#116300=CARTESIAN_POINT('',(-130.164447696199,89.7759723876803,19.3231701026514));
#116301=CARTESIAN_POINT('Origin',(-130.204546786448,88.8366210629529,19.6637742008269));
#116302=CARTESIAN_POINT('Ctrl Pts',(-125.327511243616,90.2475906358402,
16.5849776172087));
#116303=CARTESIAN_POINT('Ctrl Pts',(-125.495852248291,90.0960199451443,
16.5777998645216));
#116304=CARTESIAN_POINT('Ctrl Pts',(-125.6746917882,89.9642836720866,16.592869970621));
#116305=CARTESIAN_POINT('Ctrl Pts',(-125.863356406149,89.8511434223771,
16.6285129542408));
#116306=CARTESIAN_POINT('Ctrl Pts',(-125.873680516923,89.8449521583039,
16.6304634106391));
#116307=CARTESIAN_POINT('Ctrl Pts',(-125.884034055459,89.838816585828,16.6324754821076));
#116308=CARTESIAN_POINT('Ctrl Pts',(-125.8944169137,89.8327365040795,16.6345488974699));
#116309=CARTESIAN_POINT('Ctrl Pts',(-125.904217559723,89.8269973590746,
16.6365060473756));
#116310=CARTESIAN_POINT('Ctrl Pts',(-125.914046064053,89.8213086759685,
16.6385197412182));
#116311=CARTESIAN_POINT('Ctrl Pts',(-125.923901022861,89.8156706159947,
16.6405891661086));
#116312=CARTESIAN_POINT('Ctrl Pts',(-125.969589131843,89.7895322724932,
16.6501831290832));
#116313=CARTESIAN_POINT('Ctrl Pts',(-126.016006843662,89.764387890391,16.6610005478215));
#116314=CARTESIAN_POINT('Ctrl Pts',(-126.062842666143,89.740361505657,16.6729339313064));
#116315=CARTESIAN_POINT('Ctrl Pts',(-126.070103745621,89.7366366326887,
16.6747839948118));
#116316=CARTESIAN_POINT('Ctrl Pts',(-126.077374839845,89.7329385668919,
16.6766608094716));
#116317=CARTESIAN_POINT('Ctrl Pts',(-126.084654753635,89.7292676994311,
16.6785638984199));
#116318=CARTESIAN_POINT('Ctrl Pts',(-126.111773364842,89.7155932480117,
16.6856531484808));
#116319=CARTESIAN_POINT('Ctrl Pts',(-126.139014619954,89.7022970261317,
16.6931085185039));
#116320=CARTESIAN_POINT('Ctrl Pts',(-126.166316532639,89.6893992299433,
16.7009085080813));
#116321=CARTESIAN_POINT('Ctrl Pts',(-126.193618445323,89.6765014337548,
16.7087084976586));
#116322=CARTESIAN_POINT('Ctrl Pts',(-126.220981006563,89.6640020661114,
16.7168531077416));
#116323=CARTESIAN_POINT('Ctrl Pts',(-126.248341407693,89.6519195795545,
16.725321654341));
#116324=CARTESIAN_POINT('Ctrl Pts',(-126.313534637863,89.6231299312092,
16.7455001562946));
#116325=CARTESIAN_POINT('Ctrl Pts',(-126.378922894064,89.5965816476985,
16.7675202381249));
#116326=CARTESIAN_POINT('Ctrl Pts',(-126.444277445798,89.572205202485,16.7911511582912));
#116327=CARTESIAN_POINT('Ctrl Pts',(-126.469705712141,89.5627207714098,
16.8003455191424));
#116328=CARTESIAN_POINT('Ctrl Pts',(-126.495129210591,89.5535654028146,
16.8097841231087));
#116329=CARTESIAN_POINT('Ctrl Pts',(-126.520535566629,89.5447361108422,
16.8194547453064));
#116330=CARTESIAN_POINT('Ctrl Pts',(-126.539448857142,89.5381633081999,
16.8266538606298));
#116331=CARTESIAN_POINT('Ctrl Pts',(-126.558387748858,89.531755715029,16.8339924094712));
#116332=CARTESIAN_POINT('Ctrl Pts',(-126.577350520318,89.5255094386093,
16.8414655625471));
#116333=CARTESIAN_POINT('Ctrl Pts',(-126.681963931407,89.4910501147581,
16.8826932932356));
#116334=CARTESIAN_POINT('Ctrl Pts',(-126.787242303449,89.4615786964927,
16.9281103793848));
#116335=CARTESIAN_POINT('Ctrl Pts',(-126.892207802069,89.4367376204677,
16.9768016692138));
#116336=CARTESIAN_POINT('Ctrl Pts',(-126.983933736343,89.4150298123146,
17.0193514032623));
#116337=CARTESIAN_POINT('Ctrl Pts',(-127.075420498778,89.3968570768649,
17.0644006641361));
#116338=CARTESIAN_POINT('Ctrl Pts',(-127.16604112588,89.3819603127426,17.1113397449925));
#116339=CARTESIAN_POINT('Ctrl Pts',(-127.189611332346,89.3780857003363,
17.123548486672));
#116340=CARTESIAN_POINT('Ctrl Pts',(-127.213114429361,89.3744289590718,
17.1358768500118));
#116341=CARTESIAN_POINT('Ctrl Pts',(-127.236550135126,89.3709832436664,
17.1483194216875));
#116342=CARTESIAN_POINT('Ctrl Pts',(-127.347391105228,89.3546864680508,
17.2071675199247));
#116343=CARTESIAN_POINT('Ctrl Pts',(-127.456868854835,89.3430827706509,
17.268638634408));
#116344=CARTESIAN_POINT('Ctrl Pts',(-127.565146080527,89.335480687725,17.3323158168672));
#116345=CARTESIAN_POINT('Ctrl Pts',(-127.644880454207,89.329882582335,17.3792071204507));
#116346=CARTESIAN_POINT('Ctrl Pts',(-127.723963591043,89.3264554454046,
17.4272953516669));
#116347=CARTESIAN_POINT('Ctrl Pts',(-127.802457093359,89.324937981556,17.4764235785744));
#116348=CARTESIAN_POINT('Ctrl Pts',(-127.825714878414,89.3244883539183,
17.4909803725485));
#116349=CARTESIAN_POINT('Ctrl Pts',(-127.848928294129,89.3242075110101,
17.5056339832141));
#116350=CARTESIAN_POINT('Ctrl Pts',(-127.87209588913,89.3240909799864,17.5203802170968));
#116351=CARTESIAN_POINT('Ctrl Pts',(-127.994333011563,89.3234761377029,
17.5981844603272));
#116352=CARTESIAN_POINT('Ctrl Pts',(-128.115404285663,89.3274273304134,
17.6786244082666));
#116353=CARTESIAN_POINT('Ctrl Pts',(-128.235104722257,89.335333370119,17.7611165808019));
#116354=CARTESIAN_POINT('Ctrl Pts',(-128.36201100607,89.3437153455509,17.8485747000702));
#116355=CARTESIAN_POINT('Ctrl Pts',(-128.487376560929,89.3565426730938,
17.9383396397198));
#116356=CARTESIAN_POINT('Ctrl Pts',(-128.61096630872,89.3731325130141,18.0297565824199));
#116357=CARTESIAN_POINT('Ctrl Pts',(-128.73455605651,89.3897223529343,18.1211735251199));
#116358=CARTESIAN_POINT('Ctrl Pts',(-128.856370216203,89.4100751692669,
18.214242951767));
#116359=CARTESIAN_POINT('Ctrl Pts',(-128.976179883397,89.4335479388462,
18.3083445094075));
#116360=CARTESIAN_POINT('Ctrl Pts',(-128.992883545035,89.4368204727739,
18.3214639897904));
#116361=CARTESIAN_POINT('Ctrl Pts',(-129.009548251173,89.440153707464,18.3346035802104));
#116362=CARTESIAN_POINT('Ctrl Pts',(-129.026173387324,89.4435459539878,
18.3477616445987));
#116363=CARTESIAN_POINT('Ctrl Pts',(-129.040504188239,89.4464700569332,
18.3591038435111));
#116364=CARTESIAN_POINT('Ctrl Pts',(-129.054810140841,89.4494382613889,
18.3704629077084));
#116365=CARTESIAN_POINT('Ctrl Pts',(-129.06909158882,89.4524500239038,18.381838672903));
#116366=CARTESIAN_POINT('Ctrl Pts',(-129.229514964658,89.4862811249637,
18.509622540332));
#116367=CARTESIAN_POINT('Ctrl Pts',(-129.386865175661,89.5256016250499,
18.6395094942272));
#116368=CARTESIAN_POINT('Ctrl Pts',(-129.541552491595,89.5696557392429,
18.7712186530828));
#116369=CARTESIAN_POINT('Ctrl Pts',(-129.696239807529,89.6137098534358,
18.9029278119384));
#116370=CARTESIAN_POINT('Ctrl Pts',(-129.848264009018,89.6624980905449,
19.0364593984475));
#116371=CARTESIAN_POINT('Ctrl Pts',(-129.998015228342,89.7153098031745,
19.1715531543378));
#116372=CARTESIAN_POINT('Ctrl Pts',(-130.053801824227,89.7349836708317,
19.2218794274763));
#116373=CARTESIAN_POINT('Ctrl Pts',(-130.109272797488,89.7552163171499,
19.2724226829982));
#116374=CARTESIAN_POINT('Ctrl Pts',(-130.164447696199,89.7759723876801,
19.323170102651));
#116375=CARTESIAN_POINT('Ctrl Pts',(-138.862039795252,96.2119738095844,
28.8098477544659));
#116376=CARTESIAN_POINT('Ctrl Pts',(-138.029071504945,96.9779448445757,
28.6264255203998));
#116377=CARTESIAN_POINT('Ctrl Pts',(-137.517240715616,96.3896285026835,
29.4667258476702));
#116378=CARTESIAN_POINT('Ctrl Pts',(-139.033430304717,96.4679324017713,
29.093233409294));
#116379=CARTESIAN_POINT('Ctrl Pts',(-138.200702089801,97.2323542872034,
28.9109051182338));
#116380=CARTESIAN_POINT('Ctrl Pts',(-137.689194492241,96.6444132089819,
29.7497771740207));
#116381=CARTESIAN_POINT('Ctrl Pts',(-139.204631869598,96.7236080062268,
29.3769773612563));
#116382=CARTESIAN_POINT('Ctrl Pts',(-138.372262979931,97.4866702130984,
29.1959263179702));
#116383=CARTESIAN_POINT('Ctrl Pts',(-137.860953506948,96.8989214888605,
30.0331817213));
#116384=CARTESIAN_POINT('Ctrl Pts',(-139.37564366718,96.9789994268118,29.661081088678));
#116385=CARTESIAN_POINT('Ctrl Pts',(-138.543746704744,97.740881272695,29.4814827589517));
#116386=CARTESIAN_POINT('Ctrl Pts',(-138.032517081352,97.1531519704335,
30.3169410778803));
#116387=CARTESIAN_POINT('',(-139.375643667282,96.9789994269705,29.661081088853));
#116388=CARTESIAN_POINT('',(-138.862039795244,96.2119738095901,28.8098477544655));
#116389=CARTESIAN_POINT('Origin',(60.6807546860252,-202.644584399856,419.425360837164));
#116390=CARTESIAN_POINT('',(-138.032517081352,97.1531519704334,30.3169410778803));
#116391=CARTESIAN_POINT('Origin',(-138.826962886882,96.5488929713971,30.3779896172526));
#116392=CARTESIAN_POINT('',(-137.517240715607,96.3896285026899,29.4667258476702));
#116393=CARTESIAN_POINT('Origin',(71.0510385482268,-199.590659200433,422.595266247334));
#116394=CARTESIAN_POINT('Origin',(-138.311820887899,95.7855462022815,29.5277743870138));
#116395=CARTESIAN_POINT('Ctrl Pts',(-130.58111653363,89.3364017083582,18.8812650941558));
#116396=CARTESIAN_POINT('Ctrl Pts',(-130.382969502068,89.6649973147459,
18.9958728137731));
#116397=CARTESIAN_POINT('Ctrl Pts',(-130.122525234562,89.7603403274389,
19.2847522739145));
#116398=CARTESIAN_POINT('Ctrl Pts',(-131.082194571852,89.4829359534764,
19.2674785926113));
#116399=CARTESIAN_POINT('Ctrl Pts',(-130.858130988877,89.8394836223532,
19.3772656488339));
#116400=CARTESIAN_POINT('Ctrl Pts',(-130.555728318463,89.9204411860943,
19.6802872651933));
#116401=CARTESIAN_POINT('Ctrl Pts',(-131.543483755787,89.6681696251643,
19.6701089320758));
#116402=CARTESIAN_POINT('Ctrl Pts',(-131.290765937995,90.0495620020611,
19.7702619644219));
#116403=CARTESIAN_POINT('Ctrl Pts',(-130.957358668564,90.1132548507507,
20.0920562039966));
#116404=CARTESIAN_POINT('Ctrl Pts',(-132.406830372327,90.0785141642928,
20.4779718413616));
#116405=CARTESIAN_POINT('Ctrl Pts',(-132.100981604607,90.5050436502046,
20.5570097339538));
#116406=CARTESIAN_POINT('Ctrl Pts',(-131.712748977742,90.5313670829675,
20.9183788837052));
#116407=CARTESIAN_POINT('Ctrl Pts',(-132.809696319687,90.3028175327953,
20.8831360775979));
#116408=CARTESIAN_POINT('Ctrl Pts',(-132.478846598334,90.7512174079113,
20.9517412092237));
#116409=CARTESIAN_POINT('Ctrl Pts',(-132.067076384445,90.7559686077896,
21.3327720606599));
#116410=CARTESIAN_POINT('Ctrl Pts',(-133.97291626509,91.0262695134167,22.1130084512255));
#116411=CARTESIAN_POINT('Ctrl Pts',(-133.584133353498,91.5472621634164,
22.1645479834794));
#116412=CARTESIAN_POINT('Ctrl Pts',(-133.094164582431,91.472263913719,22.5910256979979));
#116413=CARTESIAN_POINT('Ctrl Pts',(-134.691076553147,91.5776704976284,
22.9549435860376));
#116414=CARTESIAN_POINT('Ctrl Pts',(-134.252993512514,92.1409193179934,
22.9838208884804));
#116415=CARTESIAN_POINT('Ctrl Pts',(-133.733810267479,92.0081456737137,
23.4528935755409));
#116416=CARTESIAN_POINT('Ctrl Pts',(-136.029676067653,92.7632866961965,
24.6329535698724));
#116417=CARTESIAN_POINT('Ctrl Pts',(-135.495657042386,93.4000991448531,
24.6131474889556));
#116418=CARTESIAN_POINT('Ctrl Pts',(-134.933702140717,93.1470631345428,
25.172666903963));
#116419=CARTESIAN_POINT('Ctrl Pts',(-136.651440146813,93.3993010321988,
25.4715647076797));
#116420=CARTESIAN_POINT('Ctrl Pts',(-136.064999930998,94.0725265203327,
25.425787776401));
#116421=CARTESIAN_POINT('Ctrl Pts',(-135.495185886565,93.7518112717507,
26.0331408334753));
#116422=CARTESIAN_POINT('Ctrl Pts',(-137.826032723522,94.7591153845715,
27.1580977287362));
#116423=CARTESIAN_POINT('Ctrl Pts',(-137.132331593384,95.4970724136464,
27.0595472444167));
#116424=CARTESIAN_POINT('Ctrl Pts',(-136.563273284465,95.0342880972466,
27.7660208067682));
#116425=CARTESIAN_POINT('Ctrl Pts',(-138.37721968641,95.4844720362241,28.0059890749284));
#116426=CARTESIAN_POINT('Ctrl Pts',(-137.621568680424,96.2537251008856,
27.8783696077321));
#116427=CARTESIAN_POINT('Ctrl Pts',(-137.068551364972,95.7132926155683,
28.6384393684555));
#116428=CARTESIAN_POINT('Ctrl Pts',(-138.887312277947,96.2495733391547,
28.8515540983594));
#116429=CARTESIAN_POINT('Ctrl Pts',(-138.051072866486,97.0168994210079,
28.6664990677225));
#116430=CARTESIAN_POINT('Ctrl Pts',(-137.540535239103,96.4246713620841,
29.5096764837274));
#116431=CARTESIAN_POINT('Ctrl Pts',(-138.862039795252,96.2119738095844,
28.8098477544659));
#116432=CARTESIAN_POINT('Ctrl Pts',(-138.357499603702,95.4584816964885,
27.9756157248039));
#116433=CARTESIAN_POINT('Ctrl Pts',(-137.813167568145,94.743957533554,27.1394408050874));
#116434=CARTESIAN_POINT('Ctrl Pts',(-136.645238551674,93.3927441598908,
25.463055011204));
#116435=CARTESIAN_POINT('Ctrl Pts',(-136.021955691599,92.7558082564749,
24.622811663484));
#116436=CARTESIAN_POINT('Ctrl Pts',(-134.680420957678,91.5691606322188,
22.9422227066407));
#116437=CARTESIAN_POINT('Ctrl Pts',(-133.960566725371,91.0176313442333,
22.0991679213241));
#116438=CARTESIAN_POINT('Ctrl Pts',(-132.798309991545,90.296377973189,20.8715935976693));
#116439=CARTESIAN_POINT('Ctrl Pts',(-132.396267440322,90.0731237025119,
20.4677495958775));
#116440=CARTESIAN_POINT('Ctrl Pts',(-131.550542558114,89.6720672759883,
19.6771672050282));
#116441=CARTESIAN_POINT('Ctrl Pts',(-131.107522305109,89.4936662540881,
19.2900887913622));
#116442=CARTESIAN_POINT('Ctrl Pts',(-130.62956563679,89.3507887069695,18.9187972812516));
#116443=CARTESIAN_POINT('Ctrl Pts',(-130.164447696199,89.7759723876805,
19.3231701026515));
#116444=CARTESIAN_POINT('Ctrl Pts',(-130.328256398735,89.8375950647553,
19.4738340660957));
#116445=CARTESIAN_POINT('Ctrl Pts',(-130.487118557045,89.9037021684125,
19.6263787015944));
#116446=CARTESIAN_POINT('Ctrl Pts',(-130.641932962413,89.9735542905616,
19.7804155900589));
#116447=CARTESIAN_POINT('Ctrl Pts',(-130.796747367781,90.0434064127107,
19.9344524785234));
#116448=CARTESIAN_POINT('Ctrl Pts',(-130.94751345371,90.117004083022,20.0899819422279));
#116449=CARTESIAN_POINT('Ctrl Pts',(-131.095093158205,90.193643727825,20.2466356679992));
#116450=CARTESIAN_POINT('Ctrl Pts',(-131.178109467941,90.2367549436445,
20.3347562823107));
#116451=CARTESIAN_POINT('Ctrl Pts',(-131.260116904377,90.2808293232474,
20.4232329785578));
#116452=CARTESIAN_POINT('Ctrl Pts',(-131.341264776416,90.3257456702706,
20.5120024173064));
#116453=CARTESIAN_POINT('Ctrl Pts',(-131.346809780101,90.3288148981322,
20.518068218573));
#116454=CARTESIAN_POINT('Ctrl Pts',(-131.352350644367,90.3318881819902,
20.5241354674711));
#116455=CARTESIAN_POINT('Ctrl Pts',(-131.357887392037,90.3349655068114,
20.530204158289));
#116456=CARTESIAN_POINT('Ctrl Pts',(-131.56708125402,90.4512354729086,20.7594963249127));
#116457=CARTESIAN_POINT('Ctrl Pts',(-131.770391066652,90.5732593264882,
20.9908158693764));
#116458=CARTESIAN_POINT('Ctrl Pts',(-131.968870536282,90.7001551585598,
21.2236874409407));
#116459=CARTESIAN_POINT('Ctrl Pts',(-132.118323473607,90.7957063753818,
21.3990372665652));
#116460=CARTESIAN_POINT('Ctrl Pts',(-132.265036716098,90.8940208007965,
21.575267573344));
#116461=CARTESIAN_POINT('Ctrl Pts',(-132.409446878907,90.9947339788895,
21.752182564489));
#116462=CARTESIAN_POINT('Ctrl Pts',(-132.416722259928,90.9998079067227,
21.7610955380906));
#116463=CARTESIAN_POINT('Ctrl Pts',(-132.423992107009,91.0048881164975,
21.7700105818349));
#116464=CARTESIAN_POINT('Ctrl Pts',(-132.431256431804,91.0099745786538,
21.7789276696768));
#116465=CARTESIAN_POINT('Ctrl Pts',(-132.653597478876,91.1656572268833,
22.0518552580608));
#116466=CARTESIAN_POINT('Ctrl Pts',(-132.870758950167,91.3271824671138,
22.3266681782984));
#116467=CARTESIAN_POINT('Ctrl Pts',(-133.083093142992,91.4937394722191,
22.6026484293464));
#116468=CARTESIAN_POINT('Ctrl Pts',(-133.315350738421,91.6759245880159,
22.9045240182057));
#116469=CARTESIAN_POINT('Ctrl Pts',(-133.541832912351,91.8641302156432,
23.2077967745296));
#116470=CARTESIAN_POINT('Ctrl Pts',(-133.76296791771,92.0573459187182,23.5115553376353));
#116471=CARTESIAN_POINT('Ctrl Pts',(-133.957270480587,92.2271168974688,
23.7784559453066));
#116472=CARTESIAN_POINT('Ctrl Pts',(-134.147444188182,92.4007570886795,
24.0457324899955));
#116473=CARTESIAN_POINT('Ctrl Pts',(-134.333759913992,92.5776056443899,
24.3127764219722));
#116474=CARTESIAN_POINT('Ctrl Pts',(-134.339561839061,92.5831127590706,
24.321092246505));
#116475=CARTESIAN_POINT('Ctrl Pts',(-134.345360137334,92.5886231465615,
24.3294080860051));
#116476=CARTESIAN_POINT('Ctrl Pts',(-134.351154817824,92.5941368058568,
24.3377239431329));
#116477=CARTESIAN_POINT('Ctrl Pts',(-134.774902805103,92.9973345374113,
24.9458381827547));
#116478=CARTESIAN_POINT('Ctrl Pts',(-135.179148974666,93.4178692949003,
25.5537977006224));
#116479=CARTESIAN_POINT('Ctrl Pts',(-135.566358822606,93.8542991456224,
26.1610767435555));
#116480=CARTESIAN_POINT('Ctrl Pts',(-135.721870438089,94.0295785490054,
26.4049727743979));
#116481=CARTESIAN_POINT('Ctrl Pts',(-135.874633614551,94.2074221860865,
26.6487591147426));
#116482=CARTESIAN_POINT('Ctrl Pts',(-136.024806248128,94.3877380370046,
26.8924019486094));
#116483=CARTESIAN_POINT('Ctrl Pts',(-136.027751465195,94.3912744291483,
26.8971803227743));
#116484=CARTESIAN_POINT('Ctrl Pts',(-136.030695678271,94.3948117789667,
26.9019586433406));
#116485=CARTESIAN_POINT('Ctrl Pts',(-136.033638887391,94.3983500864621,
26.9067369103659));
#116486=CARTESIAN_POINT('Ctrl Pts',(-136.560313690732,95.0315152228637,
27.7617875515932));
#116487=CARTESIAN_POINT('Ctrl Pts',(-137.054827738222,95.6953271004309,
28.6150919583039));
#116488=CARTESIAN_POINT('Ctrl Pts',(-137.517240715617,96.3896285026833,
29.46672584767));
#116489=CARTESIAN_POINT('Ctrl Pts',(-125.985535271454,83.0376779236779,
12.6061814917952));
#116490=CARTESIAN_POINT('Ctrl Pts',(-126.438045397804,83.4692561892935,
12.5586207610153));
#116491=CARTESIAN_POINT('Ctrl Pts',(-126.802557530971,83.7724079335789,
12.9691292058172));
#116492=CARTESIAN_POINT('Ctrl Pts',(-126.568913727507,82.4192336472234,
12.5448659453013));
#116493=CARTESIAN_POINT('Ctrl Pts',(-127.064364264689,82.817205895351,12.4927919954743));
#116494=CARTESIAN_POINT('Ctrl Pts',(-127.455013031755,83.0960510632154,
12.9105223939771));
#116495=CARTESIAN_POINT('Ctrl Pts',(-127.062190100572,81.7430305196517,
12.4930205093356));
#116496=CARTESIAN_POINT('Ctrl Pts',(-127.597345864922,82.1063979916346,
12.4367733719731));
#116497=CARTESIAN_POINT('Ctrl Pts',(-128.011146321283,82.3600685861609,
12.8672175163139));
#116498=CARTESIAN_POINT('Ctrl Pts',(-127.686894927051,80.6573286733126,
12.4273613862818));
#116499=CARTESIAN_POINT('Ctrl Pts',(-128.277087682755,80.9718170320078,
12.3653296280355));
#116500=CARTESIAN_POINT('Ctrl Pts',(-128.722096590323,81.1825000858368,
12.821696329164));
#116501=CARTESIAN_POINT('Ctrl Pts',(-127.87548122155,80.284248683744,12.4075401680169));
#116502=CARTESIAN_POINT('Ctrl Pts',(-128.484022970255,80.5812492981231,
12.3435798528916));
#116503=CARTESIAN_POINT('Ctrl Pts',(-128.938033220952,80.7784920226087,
12.8097970014375));
#116504=CARTESIAN_POINT('Ctrl Pts',(-128.216214365574,79.5148088658082,
12.3717276714846));
#116505=CARTESIAN_POINT('Ctrl Pts',(-128.860820185801,79.7765606554709,
12.3039768697024));
#116506=CARTESIAN_POINT('Ctrl Pts',(-129.330953280851,79.946449891586,12.7921709892834));
#116507=CARTESIAN_POINT('Ctrl Pts',(-128.367941587712,79.1187110679045,
12.3557804978329));
#116508=CARTESIAN_POINT('Ctrl Pts',(-129.03020951315,79.3623030174678,12.2861733339878));
#116509=CARTESIAN_POINT('Ctrl Pts',(-129.507472786164,79.51870666825,12.7864938515044));
#116510=CARTESIAN_POINT('Ctrl Pts',(-128.762926867798,77.9228192715657,
12.3142658720282));
#116511=CARTESIAN_POINT('Ctrl Pts',(-129.477750295044,78.1088838636124,
12.2391349023594));
#116512=CARTESIAN_POINT('Ctrl Pts',(-129.971795707145,78.2288240805372,
12.7784026528913));
#116513=CARTESIAN_POINT('Ctrl Pts',(-128.950518546169,77.107022696703,12.2945491921308));
#116514=CARTESIAN_POINT('Ctrl Pts',(-129.696997194426,77.2551476632038,
12.2160911246608));
#116515=CARTESIAN_POINT('Ctrl Pts',(-130.199534337786,77.3509237271158,
12.7846200060896));
#116516=CARTESIAN_POINT('Ctrl Pts',(-129.197598902978,75.4404794987556,
12.2685800001793));
#116517=CARTESIAN_POINT('Ctrl Pts',(-130.006097182189,75.5128551806214,
12.1836034068319));
#116518=CARTESIAN_POINT('Ctrl Pts',(-130.516791309497,75.560882518602,12.816834873493));
#116519=CARTESIAN_POINT('Ctrl Pts',(-129.255564935603,74.5886654175217,
12.2624875246487));
#116520=CARTESIAN_POINT('Ctrl Pts',(-130.093050174523,74.6209878256367,
12.174464279064));
#116521=CARTESIAN_POINT('Ctrl Pts',(-130.604786195706,74.6477714430997,
12.843233089081));
#116522=CARTESIAN_POINT('Ctrl Pts',(-129.255078870755,73.7422972177334,
12.2625386121229));
#116523=CARTESIAN_POINT('Ctrl Pts',(-130.120407173387,73.7417983531746,
12.1715889426211));
#116524=CARTESIAN_POINT('Ctrl Pts',(-130.628970592776,73.7415507789325,
12.8775835267165));
#116525=CARTESIAN_POINT('',(-130.628648573575,73.7528518067642,12.8771318247289));
#116526=CARTESIAN_POINT('Origin',(-129.41187459657,73.7528518067642,13.7543211366135));
#116527=CARTESIAN_POINT('Ctrl Pts',(-126.810675630401,83.7639597187483,
12.9683844181955));
#116528=CARTESIAN_POINT('Ctrl Pts',(-127.449421553337,83.1005154902181,
12.9110629326414));
#116529=CARTESIAN_POINT('Ctrl Pts',(-127.998193348482,82.3770614848173,
12.8682146561322));
#116530=CARTESIAN_POINT('Ctrl Pts',(-128.704398300993,81.2138782423447,
12.8227251103108));
#116531=CARTESIAN_POINT('Ctrl Pts',(-128.920140122608,80.8130382549123,
12.8107196716194));
#116532=CARTESIAN_POINT('Ctrl Pts',(-129.313663678749,79.9860406999123,
12.7928031830615));
#116533=CARTESIAN_POINT('Ctrl Pts',(-129.491192675795,79.5597125911952,
12.7869327944059));
#116534=CARTESIAN_POINT('Ctrl Pts',(-129.959454316252,78.2708183852693,
12.7782762181747));
#116535=CARTESIAN_POINT('Ctrl Pts',(-130.190870515865,77.3896845496064,
12.7841385965186));
#116536=CARTESIAN_POINT('Ctrl Pts',(-130.43278921588,76.0394919067395,12.8080884810087));
#116537=CARTESIAN_POINT('Ctrl Pts',(-130.495845036581,75.5835795493776,
12.8186771635728));
#116538=CARTESIAN_POINT('Ctrl Pts',(-130.587455304506,74.6700849435047,
12.8445410066186));
#116539=CARTESIAN_POINT('Ctrl Pts',(-130.616125223065,74.2120670613986,
12.8597603328536));
#116540=CARTESIAN_POINT('Ctrl Pts',(-130.628648573575,73.7528518067642,
12.8771318247289));
#116541=CARTESIAN_POINT('Origin',(-129.41187459657,1.26157769443282,13.7543211366134));
#116542=CARTESIAN_POINT('',(-130.628648573575,-71.8645200551892,12.877131824729));
#116543=CARTESIAN_POINT('Origin',(-129.41187459657,-71.8645200551892,13.7543211366135));
#116544=CARTESIAN_POINT('',(-130.628648573575,1.26157769443283,12.8771318247288));
#116545=CARTESIAN_POINT('Ctrl Pts',(-126.762718695204,-81.292157869635,
13.210719110499));
#116546=CARTESIAN_POINT('Ctrl Pts',(-126.379484753241,-80.9783671417807,
12.5647757327787));
#116547=CARTESIAN_POINT('Ctrl Pts',(-125.807221986452,-80.4026299121424,
12.6249229732531));
#116548=CARTESIAN_POINT('Ctrl Pts',(-127.375599647467,-80.6670149614586,
13.1372394255989));
#116549=CARTESIAN_POINT('Ctrl Pts',(-126.970605430781,-80.3745044396703,
12.502646445998));
#116550=CARTESIAN_POINT('Ctrl Pts',(-126.366255853303,-79.8408313828676,
12.5661661461901));
#116551=CARTESIAN_POINT('Ctrl Pts',(-127.919385982361,-79.9919350985948,
13.0749503793166));
#116552=CARTESIAN_POINT('Ctrl Pts',(-127.496651154102,-79.721298306117,
12.4473568125526));
#116553=CARTESIAN_POINT('Ctrl Pts',(-126.860513528511,-79.2326915584417,
12.5142175712132));
#116554=CARTESIAN_POINT('Ctrl Pts',(-128.632963776286,-78.9057349100669,
12.9979760160848));
#116555=CARTESIAN_POINT('Ctrl Pts',(-128.185666811147,-78.6723303218591,
12.3749383488314));
#116556=CARTESIAN_POINT('Ctrl Pts',(-127.50622518549,-78.25222723201,12.4463505413042));
#116557=CARTESIAN_POINT('Ctrl Pts',(-128.853722821594,-78.5313335979305,
12.9750750511322));
#116558=CARTESIAN_POINT('Ctrl Pts',(-128.398872686086,-78.3107575102639,
12.3525295083917));
#116559=CARTESIAN_POINT('Ctrl Pts',(-127.705438634513,-77.9139635891904,
12.4254123640901));
#116560=CARTESIAN_POINT('Ctrl Pts',(-129.26020664378,-77.7572614780833,
12.9349121021627));
#116561=CARTESIAN_POINT('Ctrl Pts',(-128.791371550479,-77.563533236427,
12.3112762154082));
#116562=CARTESIAN_POINT('Ctrl Pts',(-128.071042377925,-77.2139980538609,
12.3869858622285));
#116563=CARTESIAN_POINT('Ctrl Pts',(-129.445731238431,-77.357259304772,
12.9176867164982));
#116564=CARTESIAN_POINT('Ctrl Pts',(-128.97061264672,-77.1772463022118,
12.2924372170584));
#116565=CARTESIAN_POINT('Ctrl Pts',(-128.237242481,-76.8519919802071,12.3695175274937));
#116566=CARTESIAN_POINT('Ctrl Pts',(-129.937554662554,-76.1464942677319,
12.8755700304897));
#116567=CARTESIAN_POINT('Ctrl Pts',(-129.446230105637,-76.00743691179,12.2424478077617));
#116568=CARTESIAN_POINT('Ctrl Pts',(-128.675697088039,-75.7553920741671,
12.3234340913221));
#116569=CARTESIAN_POINT('Ctrl Pts',(-130.184546156765,-75.3162839775392,
12.8596599114161));
#116570=CARTESIAN_POINT('Ctrl Pts',(-129.685379348028,-75.2041831777355,
12.2173122095266));
#116571=CARTESIAN_POINT('Ctrl Pts',(-128.892726300876,-75.0023704183538,
12.3006234018766));
#116572=CARTESIAN_POINT('Ctrl Pts',(-130.52410057727,-73.6118766976753,
12.8510325737718));
#116573=CARTESIAN_POINT('Ctrl Pts',(-130.01556911742,-73.5557865106957,
12.1826078663182));
#116574=CARTESIAN_POINT('Ctrl Pts',(-129.183082099185,-73.4544135036792,
12.2701057777404));
#116575=CARTESIAN_POINT('Ctrl Pts',(-130.615282755557,-72.7343622331303,
12.8585917224672));
#116576=CARTESIAN_POINT('Ctrl Pts',(-130.104921322176,-72.7047916893251,
12.1732165711794));
#116577=CARTESIAN_POINT('Ctrl Pts',(-129.255081902525,-72.6564534153558,
12.262538293471));
#116578=CARTESIAN_POINT('Ctrl Pts',(-130.628648573575,-71.8645200551892,
12.8771318247289));
#116579=CARTESIAN_POINT('Ctrl Pts',(-130.120040652099,-71.8645200551892,
12.1716274655607));
#116580=CARTESIAN_POINT('Ctrl Pts',(-129.255081901669,-71.8645200551892,
12.262538293561));
#116581=CARTESIAN_POINT('Ctrl Pts',(-130.628648573575,-71.8645200551892,
12.8771318247287));
#116582=CARTESIAN_POINT('Ctrl Pts',(-130.625761675889,-72.0523982167882,
12.8731273277173));
#116583=CARTESIAN_POINT('Ctrl Pts',(-130.619258105216,-72.2400201110719,
12.8696476061792));
#116584=CARTESIAN_POINT('Ctrl Pts',(-130.599023450683,-72.6158562399005,
12.863710981652));
#116585=CARTESIAN_POINT('Ctrl Pts',(-130.585249603509,-72.804068126104,
12.8612602679661));
#116586=CARTESIAN_POINT('Ctrl Pts',(-130.562149928659,-73.0533221513655,
12.8587117229973));
#116587=CARTESIAN_POINT('Ctrl Pts',(-130.556080319162,-73.1145992897743,
12.8581412371823));
#116588=CARTESIAN_POINT('Ctrl Pts',(-130.524564259254,-73.4134324937336,
12.8556340067421));
#116589=CARTESIAN_POINT('Ctrl Pts',(-130.493643391674,-73.6505196003959,
12.8544936568062));
#116590=CARTESIAN_POINT('Ctrl Pts',(-130.426632812061,-74.0799476237284,
12.8540069172306));
#116591=CARTESIAN_POINT('Ctrl Pts',(-130.392440330229,-74.2727496379444,
12.8543775037879));
#116592=CARTESIAN_POINT('Ctrl Pts',(-130.353783725095,-74.4667871698931,
12.8553594622332));
#116593=CARTESIAN_POINT('Ctrl Pts',(-130.353243680545,-74.46949380101,12.855373277682));
#116594=CARTESIAN_POINT('Ctrl Pts',(-130.352702864744,-74.4722001708485,
12.8553872099189));
#116595=CARTESIAN_POINT('Ctrl Pts',(-130.237781963752,-75.0472914681483,
12.8583477469854));
#116596=CARTESIAN_POINT('Ctrl Pts',(-130.087776220103,-75.6118647642187,
12.8665895937878));
#116597=CARTESIAN_POINT('Ctrl Pts',(-129.81269606714,-76.4307814382889,
12.8868046223821));
#116598=CARTESIAN_POINT('Ctrl Pts',(-129.715359367308,-76.6934884658441,
12.8945956948063));
#116599=CARTESIAN_POINT('Ctrl Pts',(-129.60860009456,-76.9563085407665,
12.903738575339));
#116600=CARTESIAN_POINT('Ctrl Pts',(-129.60752766635,-76.9589462225517,
12.9038304754571));
#116601=CARTESIAN_POINT('Ctrl Pts',(-129.486416126264,-77.2565519421692,
12.9142153949106));
#116602=CARTESIAN_POINT('Ctrl Pts',(-129.354941015385,-77.5493814443159,
12.9262018176955));
#116603=CARTESIAN_POINT('Ctrl Pts',(-129.162584577961,-77.9399374713647,
12.9446340622088));
#116604=CARTESIAN_POINT('Ctrl Pts',(-129.110387677514,-78.0425634762682,
12.949715023455));
#116605=CARTESIAN_POINT('Ctrl Pts',(-129.056025513611,-78.1460859762956,
12.9550862980849));
#116606=CARTESIAN_POINT('Ctrl Pts',(-129.055085974065,-78.1478741702806,
12.9551791528983));
#116607=CARTESIAN_POINT('Ctrl Pts',(-128.851720654168,-78.5347201546106,
12.9752828005002));
#116608=CARTESIAN_POINT('Ctrl Pts',(-128.631909315419,-78.9073399974439,
12.9980897611723));
#116609=CARTESIAN_POINT('Ctrl Pts',(-128.394461431976,-79.2687802145984,
13.0237032762586));
#116610=CARTESIAN_POINT('Ctrl Pts',(-128.393818377897,-79.2697587846731,
13.0237726491623));
#116611=CARTESIAN_POINT('Ctrl Pts',(-128.39317519916,-79.2707372656434,
13.0238420421412));
#116612=CARTESIAN_POINT('Ctrl Pts',(-127.989146870984,-79.8853938264208,
13.0674329254245));
#116613=CARTESIAN_POINT('Ctrl Pts',(-127.535947081011,-80.4648707028651,
13.1189452570051));
#116614=CARTESIAN_POINT('Ctrl Pts',(-126.944320922283,-81.1042339616342,
13.1890112873667));
#116615=CARTESIAN_POINT('Ctrl Pts',(-126.854294320569,-81.1987500837559,
13.1997399014512));
#116616=CARTESIAN_POINT('Ctrl Pts',(-126.762718695204,-81.292157869635,
13.210719110499));
#116617=CARTESIAN_POINT('Ctrl Pts',(-139.46636711712,-86.9910177881561,
30.7198086606093));
#116618=CARTESIAN_POINT('Ctrl Pts',(-138.970065270339,-87.638068208051,
30.8235427086364));
#116619=CARTESIAN_POINT('Ctrl Pts',(-138.28985821552,-87.6044621535113,
31.2839119981984));
#116620=CARTESIAN_POINT('Ctrl Pts',(-138.792804583133,-86.6404831929439,
29.7011271341209));
#116621=CARTESIAN_POINT('Ctrl Pts',(-138.32366795461,-87.2673232269971,
29.8155618944604));
#116622=CARTESIAN_POINT('Ctrl Pts',(-137.661621471598,-87.2572711765086,
30.2485170571792));
#116623=CARTESIAN_POINT('Ctrl Pts',(-138.107590752785,-86.300134925781,
28.6882162232887));
#116624=CARTESIAN_POINT('Ctrl Pts',(-137.661201552743,-86.9019486878161,
28.8051012262429));
#116625=CARTESIAN_POINT('Ctrl Pts',(-137.025153429863,-86.9174081657897,
29.2181173674407));
#116626=CARTESIAN_POINT('Ctrl Pts',(-136.728400016959,-85.6583982944384,
26.7066232255764));
#116627=CARTESIAN_POINT('Ctrl Pts',(-136.327536739065,-86.2068241554914,
26.8271334023144));
#116628=CARTESIAN_POINT('Ctrl Pts',(-135.75076387131,-86.2686418664445,
27.2002499134558));
#116629=CARTESIAN_POINT('Ctrl Pts',(-136.035486092551,-85.3559515921606,
25.7374418550118));
#116630=CARTESIAN_POINT('Ctrl Pts',(-135.658859454283,-85.8762496071751,
25.8604410668266));
#116631=CARTESIAN_POINT('Ctrl Pts',(-135.113582580746,-85.9589723224234,
26.2123482745765));
#116632=CARTESIAN_POINT('Ctrl Pts',(-134.61023726414,-84.7923449572622,
23.8166798719047));
#116633=CARTESIAN_POINT('Ctrl Pts',(-134.284674420359,-85.251354992326,
23.9437578169639));
#116634=CARTESIAN_POINT('Ctrl Pts',(-133.811752970433,-85.369500032245,
24.2517368882574));
#116635=CARTESIAN_POINT('Ctrl Pts',(-133.878696693518,-84.5303605564924,
22.8647447341019));
#116636=CARTESIAN_POINT('Ctrl Pts',(-133.581158944601,-84.9558798339519,
22.9939616971382));
#116637=CARTESIAN_POINT('Ctrl Pts',(-133.147647912431,-85.0890979708288,
23.2787300230689));
#116638=CARTESIAN_POINT('Ctrl Pts',(-132.730474710816,-84.1923574236629,
21.459062936415));
#116639=CARTESIAN_POINT('Ctrl Pts',(-132.47492611294,-84.5594652415414,
21.5837507559979));
#116640=CARTESIAN_POINT('Ctrl Pts',(-132.116282058901,-84.7083387058662,
21.8382278618835));
#116641=CARTESIAN_POINT('Ctrl Pts',(-132.339148567009,-84.0889606591415,
20.9942480691027));
#116642=CARTESIAN_POINT('Ctrl Pts',(-132.100457342703,-84.4359654817637,
21.1194277104899));
#116643=CARTESIAN_POINT('Ctrl Pts',(-131.766557263315,-84.5881386209256,
21.3612646839577));
#116644=CARTESIAN_POINT('Ctrl Pts',(-131.504024898603,-83.9060490610875,
20.0480827705701));
#116645=CARTESIAN_POINT('Ctrl Pts',(-131.303838478953,-84.208031006379,
20.1737937786373));
#116646=CARTESIAN_POINT('Ctrl Pts',(-131.025993213662,-84.3622609083955,
20.388197816425));
#116647=CARTESIAN_POINT('Ctrl Pts',(-131.059340363716,-83.8273776261838,
19.5668924276636));
#116648=CARTESIAN_POINT('Ctrl Pts',(-130.881044087964,-84.1039910182835,
19.6923611292134));
#116649=CARTESIAN_POINT('Ctrl Pts',(-130.634616564361,-84.2571997313978,
19.8923331199128));
#116650=CARTESIAN_POINT('Ctrl Pts',(-130.583242430665,-83.7822566553118,
19.1000362873632));
#116651=CARTESIAN_POINT('Ctrl Pts',(-130.428914610075,-84.0290320500559,
19.2218298544892));
#116652=CARTESIAN_POINT('Ctrl Pts',(-130.221516284396,-84.1764907589575,
19.4083533815208));
#116653=CARTESIAN_POINT('',(-130.66635778335,-83.7905686872441,19.1820630635411));
#116654=CARTESIAN_POINT('',(-130.293723165664,-84.1908880326083,19.4933279617028));
#116655=CARTESIAN_POINT('Origin',(-129.883480511016,-82.8675059908882,20.068098294931));
#116656=CARTESIAN_POINT('',(-138.233105012015,-87.5731302661079,31.1904278082801));
#116657=CARTESIAN_POINT('Ctrl Pts',(-138.233105012011,-87.5731302661064,
31.1904278082764));
#116658=CARTESIAN_POINT('Ctrl Pts',(-137.731104489133,-87.2962770056312,
30.3639779668887));
#116659=CARTESIAN_POINT('Ctrl Pts',(-137.223350660082,-87.023896841559,
29.5399648752922));
#116660=CARTESIAN_POINT('Ctrl Pts',(-136.708494207251,-86.7575661274463,
28.7186716203925));
#116661=CARTESIAN_POINT('Ctrl Pts',(-136.598731040959,-86.7007866070553,
28.5435786452207));
#116662=CARTESIAN_POINT('Ctrl Pts',(-136.488644940899,-86.6442821733861,
28.368609349623));
#116663=CARTESIAN_POINT('Ctrl Pts',(-136.378222638022,-86.5880683323461,
28.1937665799231));
#116664=CARTESIAN_POINT('Ctrl Pts',(-135.943437213636,-86.3667275515782,
27.5053269636115));
#116665=CARTESIAN_POINT('Ctrl Pts',(-135.503499282849,-86.149820889925,
26.8188116422464));
#116666=CARTESIAN_POINT('Ctrl Pts',(-135.056925665818,-85.9390668125941,
26.1347418659775));
#116667=CARTESIAN_POINT('Ctrl Pts',(-134.865426380904,-85.848691444318,
25.8413996979883));
#116668=CARTESIAN_POINT('Ctrl Pts',(-134.672706512222,-85.7594478992353,
25.5485074257691));
#116669=CARTESIAN_POINT('Ctrl Pts',(-134.478647281742,-85.6714738840258,
25.2561070947641));
#116670=CARTESIAN_POINT('Ctrl Pts',(-134.473322868626,-85.6690601364328,
25.2480844918003));
#116671=CARTESIAN_POINT('Ctrl Pts',(-134.467997447187,-85.6666473449454,
25.2400622602768));
#116672=CARTESIAN_POINT('Ctrl Pts',(-134.462671014541,-85.6642355122273,
25.2320404004127));
#116673=CARTESIAN_POINT('Ctrl Pts',(-134.151236558744,-85.5232165864517,
24.76300535818));
#116674=CARTESIAN_POINT('Ctrl Pts',(-133.836471721104,-85.3853356956757,
24.2951716776025));
#116675=CARTESIAN_POINT('Ctrl Pts',(-133.517100519654,-85.2519115582472,
23.8289614224589));
#116676=CARTESIAN_POINT('Ctrl Pts',(-133.198025522507,-85.11861116649,23.3631835591006));
#116677=CARTESIAN_POINT('Ctrl Pts',(-132.874353318998,-84.9897585448357,
22.8990257940785));
#116678=CARTESIAN_POINT('Ctrl Pts',(-132.544778844383,-84.866705247665,
22.4369263757922));
#116679=CARTESIAN_POINT('Ctrl Pts',(-132.520777779476,-84.8577439645565,
22.4032742607597));
#116680=CARTESIAN_POINT('Ctrl Pts',(-132.496745395695,-84.848813456467,
22.369633070844));
#116681=CARTESIAN_POINT('Ctrl Pts',(-132.472681180836,-84.8399142545897,
22.3360029796202));
#116682=CARTESIAN_POINT('Ctrl Pts',(-132.468480254639,-84.8383607075275,
22.3301321239926));
#116683=CARTESIAN_POINT('Ctrl Pts',(-132.464278422422,-84.8368081395483,
22.3242616998429));
#116684=CARTESIAN_POINT('Ctrl Pts',(-132.460075682097,-84.8352565535695,
22.3183917087428));
#116685=CARTESIAN_POINT('Ctrl Pts',(-132.118673748638,-84.7092163007473,
21.8415537040141));
#116686=CARTESIAN_POINT('Ctrl Pts',(-131.771212781726,-84.589734826789,
21.3676087205215));
#116687=CARTESIAN_POINT('Ctrl Pts',(-131.414423633836,-84.4807353575132,
20.8985757158213));
#116688=CARTESIAN_POINT('Ctrl Pts',(-131.41209043552,-84.4800225629128,
20.8955085064541));
#116689=CARTESIAN_POINT('Ctrl Pts',(-131.409756836283,-84.4793102163608,
20.8924415056896));
#116690=CARTESIAN_POINT('Ctrl Pts',(-131.407422835117,-84.4785983189266,
20.8893747139712));
#116691=CARTESIAN_POINT('Ctrl Pts',(-131.152647498738,-84.4008888854808,
20.55460928922));
#116692=CARTESIAN_POINT('Ctrl Pts',(-130.893382966694,-84.3281948162071,
20.2221503384242));
#116693=CARTESIAN_POINT('Ctrl Pts',(-130.626037590228,-84.2644089880189,
19.8938718303202));
#116694=CARTESIAN_POINT('Ctrl Pts',(-130.516700529278,-84.2383223016637,
19.7596147590969));
#116695=CARTESIAN_POINT('Ctrl Pts',(-130.406011532751,-84.2137259484305,
19.626057090295));
#116696=CARTESIAN_POINT('Ctrl Pts',(-130.293723165668,-84.1908880326088,
19.4933279617065));
#116697=CARTESIAN_POINT('',(-139.405404281407,-86.9595319640195,30.6278585844154));
#116698=CARTESIAN_POINT('Origin',(-138.511388527639,-86.1328816042231,31.5038637297553));
#116699=CARTESIAN_POINT('Ctrl Pts',(-130.666357784011,-83.7905686880208,
19.182063062793));
#116700=CARTESIAN_POINT('Ctrl Pts',(-131.110060838493,-83.8365729197675,
19.6220340858505));
#116701=CARTESIAN_POINT('Ctrl Pts',(-131.527109441321,-83.9112642544686,
20.0744136930341));
#116702=CARTESIAN_POINT('Ctrl Pts',(-132.336041737649,-84.0882996677491,
20.9907305822372));
#116703=CARTESIAN_POINT('Ctrl Pts',(-132.727062399255,-84.191533193448,
21.4550805442308));
#116704=CARTESIAN_POINT('Ctrl Pts',(-133.874713162709,-84.5291572807153,
22.8598012019411));
#116705=CARTESIAN_POINT('Ctrl Pts',(-134.6063276132,-84.7910317734469,23.8116623503374));
#116706=CARTESIAN_POINT('Ctrl Pts',(-136.032117208094,-85.354674710608,
25.7329248319522));
#116707=CARTESIAN_POINT('Ctrl Pts',(-136.725514690704,-85.6572650840332,
26.7026923572585));
#116708=CARTESIAN_POINT('Ctrl Pts',(-138.084849292754,-86.2896881535307,
28.6556513302409));
#116709=CARTESIAN_POINT('Ctrl Pts',(-138.750607545219,-86.6197131512663,
29.6389261037037));
#116710=CARTESIAN_POINT('Ctrl Pts',(-139.405404281407,-86.9595319640196,
30.6278585844155));
#116711=CARTESIAN_POINT('Ctrl Pts',(-130.781913763231,-83.8066864430525,
19.3009568953951));
#116712=CARTESIAN_POINT('Ctrl Pts',(-130.617753210107,-84.0635410604142,
19.423477280269));
#116713=CARTESIAN_POINT('Ctrl Pts',(-130.39694801876,-84.2123810617374,
19.6159000480244));
#116714=CARTESIAN_POINT('Ctrl Pts',(-130.487745069896,-83.7626464572045,
18.9951532784574));
#116715=CARTESIAN_POINT('Ctrl Pts',(-130.337432604264,-84.0079017912683,
19.1172197680532));
#116716=CARTESIAN_POINT('Ctrl Pts',(-130.133252494518,-84.1562302788118,
19.3013890635137));
#116717=CARTESIAN_POINT('Ctrl Pts',(-130.187861321653,-83.729003337904,
18.6951733534443));
#116718=CARTESIAN_POINT('Ctrl Pts',(-130.051458083104,-83.961659901791,
18.8159011332586));
#116719=CARTESIAN_POINT('Ctrl Pts',(-129.865471578945,-84.1085341379878,
18.9924388499608));
#116720=CARTESIAN_POINT('Ctrl Pts',(-129.61002386075,-83.6980519908791,
18.1518402446842));
#116721=CARTESIAN_POINT('Ctrl Pts',(-129.50176730053,-83.9046879003125,
18.2696522978577));
#116722=CARTESIAN_POINT('Ctrl Pts',(-129.352707437943,-84.0453391599211,
18.4317233581275));
#116723=CARTESIAN_POINT('Ctrl Pts',(-129.334552031759,-83.696095732258,
17.9059265353247));
#116724=CARTESIAN_POINT('Ctrl Pts',(-129.240357054719,-83.8895781177785,
18.0222513416423));
#116725=CARTESIAN_POINT('Ctrl Pts',(-129.109463407093,-84.0260581246624,
18.177474865106));
#116726=CARTESIAN_POINT('Ctrl Pts',(-128.903070407848,-83.7274912055085,
17.5557162242194));
#116727=CARTESIAN_POINT('Ctrl Pts',(-128.832203503984,-83.8984946563099,
17.669147609642));
#116728=CARTESIAN_POINT('Ctrl Pts',(-128.73170491788,-84.025031899223,17.814104668374));
#116729=CARTESIAN_POINT('Ctrl Pts',(-128.756766393075,-83.7437778858632,
17.442694167418));
#116730=CARTESIAN_POINT('Ctrl Pts',(-128.69420478116,-83.9068212465764,
17.5551817565852));
#116731=CARTESIAN_POINT('Ctrl Pts',(-128.604148431542,-84.0294598916057,
17.6966036505573));
#116732=CARTESIAN_POINT('Ctrl Pts',(-128.458686049646,-83.793183161267,
17.2288780112696));
#116733=CARTESIAN_POINT('Ctrl Pts',(-128.413885502034,-83.9390726611478,
17.3393051737839));
#116734=CARTESIAN_POINT('Ctrl Pts',(-128.345796570696,-84.0522137457482,
17.4736167166752));
#116735=CARTESIAN_POINT('Ctrl Pts',(-128.305586657874,-83.8265355143193,
17.1271466654995));
#116736=CARTESIAN_POINT('Ctrl Pts',(-128.270305043593,-83.9631310784615,
17.2364102571981));
#116737=CARTESIAN_POINT('Ctrl Pts',(-128.213855496215,-84.0706526542581,
17.367152757092));
#116738=CARTESIAN_POINT('Ctrl Pts',(-127.997202583562,-83.9183914808393,
16.9473225107805));
#116739=CARTESIAN_POINT('Ctrl Pts',(-127.982446467944,-84.0347976457329,
17.0540229695601));
#116740=CARTESIAN_POINT('Ctrl Pts',(-127.95043257497,-84.1286823588131,
17.1777293610114));
#116741=CARTESIAN_POINT('Ctrl Pts',(-127.84193221506,-83.9763716793599,
16.8687005237891));
#116742=CARTESIAN_POINT('Ctrl Pts',(-127.83811185793,-84.0818935372937,
16.9739496625647));
#116743=CARTESIAN_POINT('Ctrl Pts',(-127.818912682232,-84.1678303822834,
17.0942426557613));
#116744=CARTESIAN_POINT('Ctrl Pts',(-127.48034547929,-84.1591173669402,
16.7344278051906));
#116745=CARTESIAN_POINT('Ctrl Pts',(-127.504809734214,-84.2363263222606,
16.8358611613636));
#116746=CARTESIAN_POINT('Ctrl Pts',(-127.517200180007,-84.2994115806945,
16.9485108287648));
#116747=CARTESIAN_POINT('Ctrl Pts',(-127.276163821003,-84.2996730568805,
16.6968102585314));
#116748=CARTESIAN_POINT('Ctrl Pts',(-127.318541332996,-84.3586405704838,
16.7955830084827));
#116749=CARTESIAN_POINT('Ctrl Pts',(-127.350362068402,-84.4053860867708,
16.9043201333656));
#116750=CARTESIAN_POINT('Ctrl Pts',(-127.109745398503,-84.4783025101878,
16.7324109282551));
#116751=CARTESIAN_POINT('Ctrl Pts',(-127.170679050781,-84.5182817732547,
16.828336583658));
#116752=CARTESIAN_POINT('Ctrl Pts',(-127.220683126849,-84.5459685260147,
16.9343749251633));
#116753=CARTESIAN_POINT('',(-127.230447726264,-84.3609910741954,16.7192507620258));
#116754=CARTESIAN_POINT('',(-127.315836603864,-84.4542629334782,16.9249837010028));
#116755=CARTESIAN_POINT('Origin',(-126.437691558722,-83.445973991728,17.6048473957236));
#116756=CARTESIAN_POINT('Ctrl Pts',(-130.293723165658,-84.1908880326068,
19.4933279616947));
#116757=CARTESIAN_POINT('Ctrl Pts',(-130.167149335728,-84.1651446488187,
19.3437128705404));
#116758=CARTESIAN_POINT('Ctrl Pts',(-130.039262297502,-84.1414287984454,
19.1951035444487));
#116759=CARTESIAN_POINT('Ctrl Pts',(-129.909675777298,-84.120361134015,
19.0477892405722));
#116760=CARTESIAN_POINT('Ctrl Pts',(-129.816027618938,-84.1051361864529,
18.9413297628704));
#116761=CARTESIAN_POINT('Ctrl Pts',(-129.721491614598,-84.0912948746353,
18.8355470176632));
#116762=CARTESIAN_POINT('Ctrl Pts',(-129.625915779345,-84.0790848717449,
18.7305589253549));
#116763=CARTESIAN_POINT('Ctrl Pts',(-129.614371856886,-84.0776101127096,
18.7178781635962));
#116764=CARTESIAN_POINT('Ctrl Pts',(-129.60281303604,-84.0761591124129,
18.7052091163806));
#116765=CARTESIAN_POINT('Ctrl Pts',(-129.591238924498,-84.0747323354073,
18.6925519393276));
#116766=CARTESIAN_POINT('Ctrl Pts',(-129.488600233303,-84.0620797422517,
18.5803086727747));
#116767=CARTESIAN_POINT('Ctrl Pts',(-129.384790842578,-84.0512546875567,
18.4689457851792));
#116768=CARTESIAN_POINT('Ctrl Pts',(-129.279348415444,-84.0429929409116,
18.358831585538));
#116769=CARTESIAN_POINT('Ctrl Pts',(-129.186303134075,-84.0357025497278,
18.2616638043446));
#116770=CARTESIAN_POINT('Ctrl Pts',(-129.091999671651,-84.0303927613434,
18.1654477110851));
#116771=CARTESIAN_POINT('Ctrl Pts',(-128.996115745162,-84.0275906800194,
18.0704427204736));
#116772=CARTESIAN_POINT('Ctrl Pts',(-128.971087357132,-84.0268592583804,
18.0456437593033));
#116773=CARTESIAN_POINT('Ctrl Pts',(-128.945951177124,-84.0262989109854,
18.0209274526891));
#116774=CARTESIAN_POINT('Ctrl Pts',(-128.920701237386,-84.025919480511,
17.9962987149351));
#116775=CARTESIAN_POINT('Ctrl Pts',(-128.899766294679,-84.0256048914338,
17.9758788161478));
#116776=CARTESIAN_POINT('Ctrl Pts',(-128.878756703567,-84.0254047489381,
17.9555029313724));
#116777=CARTESIAN_POINT('Ctrl Pts',(-128.857663083376,-84.025328485966,
17.9351760154045));
#116778=CARTESIAN_POINT('Ctrl Pts',(-128.791778813578,-84.0250902845483,
17.8716864861714));
#116779=CARTESIAN_POINT('Ctrl Pts',(-128.725211954492,-84.0260921783986,
17.8088438050181));
#116780=CARTESIAN_POINT('Ctrl Pts',(-128.657777724031,-84.0287946553478,
17.7470561216448));
#116781=CARTESIAN_POINT('Ctrl Pts',(-128.621003152715,-84.0302684236494,
17.7133608373199));
#116782=CARTESIAN_POINT('Ctrl Pts',(-128.583971330133,-84.0322482921945,
17.6799795829275));
#116783=CARTESIAN_POINT('Ctrl Pts',(-128.546657835343,-84.0348114772612,
17.6469811930144));
#116784=CARTESIAN_POINT('Ctrl Pts',(-128.522969212706,-84.0364387256371,
17.6260320321101));
#116785=CARTESIAN_POINT('Ctrl Pts',(-128.499158610154,-84.0383026645075,
17.6052313258407));
#116786=CARTESIAN_POINT('Ctrl Pts',(-128.475251860109,-84.0404195135646,
17.5846220102822));
#116787=CARTESIAN_POINT('Ctrl Pts',(-128.466954221201,-84.0411542369823,
17.5774688565356));
#116788=CARTESIAN_POINT('Ctrl Pts',(-128.458640285037,-84.0419198760967,
17.570334713649));
#116789=CARTESIAN_POINT('Ctrl Pts',(-128.450311941734,-84.0427174036684,
17.563222470786));
#116790=CARTESIAN_POINT('Ctrl Pts',(-128.407057427917,-84.0468594840458,
17.5262839590061));
#116791=CARTESIAN_POINT('Ctrl Pts',(-128.363423831223,-84.0518570597286,
17.4899386253359));
#116792=CARTESIAN_POINT('Ctrl Pts',(-128.31939435829,-84.0578410404865,
17.4542862627051));
#116793=CARTESIAN_POINT('Ctrl Pts',(-128.314069819324,-84.0585646907279,
17.4499747781149));
#116794=CARTESIAN_POINT('Ctrl Pts',(-128.30873947495,-84.0593028095643,
17.4456734713774));
#116795=CARTESIAN_POINT('Ctrl Pts',(-128.303403283207,-84.060055665699,
17.44138255757));
#116796=CARTESIAN_POINT('Ctrl Pts',(-128.278672271523,-84.0635448382702,
17.4214959709139));
#116797=CARTESIAN_POINT('Ctrl Pts',(-128.25381616809,-84.0673494768717,
17.4018313211756));
#116798=CARTESIAN_POINT('Ctrl Pts',(-128.228832481781,-84.0714936912414,
17.382406114464));
#116799=CARTESIAN_POINT('Ctrl Pts',(-128.216340638627,-84.0735657984263,
17.3726935111081));
#116800=CARTESIAN_POINT('Ctrl Pts',(-128.20381692217,-84.0757227985618,
17.3630407589908));
#116801=CARTESIAN_POINT('Ctrl Pts',(-128.191261763245,-84.077966307666,
17.3534482338885));
#116802=CARTESIAN_POINT('Ctrl Pts',(-128.17870660432,-84.0802098167702,
17.3438557087861));
#116803=CARTESIAN_POINT('Ctrl Pts',(-128.166120941576,-84.0825378151785,
17.3343208868407));
#116804=CARTESIAN_POINT('Ctrl Pts',(-128.153499643863,-84.0849634224817,
17.3248583414232));
#116805=CARTESIAN_POINT('Ctrl Pts',(-128.129796309884,-84.0895188161757,
17.307087278619));
#116806=CARTESIAN_POINT('Ctrl Pts',(-128.106024312746,-84.0943822872363,
17.289569496681));
#116807=CARTESIAN_POINT('Ctrl Pts',(-128.082167044358,-84.0996150056508,
17.272374682842));
#116808=CARTESIAN_POINT('Ctrl Pts',(-128.072148944586,-84.1018123190356,
17.2651542685934));
#116809=CARTESIAN_POINT('Ctrl Pts',(-128.062115685443,-84.1040721664218,
17.2579877717114));
#116810=CARTESIAN_POINT('Ctrl Pts',(-128.052065179079,-84.1064009772036,
17.2508813924833));
#116811=CARTESIAN_POINT('Ctrl Pts',(-128.03932082345,-84.1093539819302,
17.2418702819142));
#116812=CARTESIAN_POINT('Ctrl Pts',(-128.026549497582,-84.1124172284564,
17.2329555539357));
#116813=CARTESIAN_POINT('Ctrl Pts',(-128.013748996642,-84.1155999789315,
17.2241451769204));
#116814=CARTESIAN_POINT('Ctrl Pts',(-127.991348119998,-84.1211697922631,
17.2087270171436));
#116815=CARTESIAN_POINT('Ctrl Pts',(-127.968857866321,-84.1271055478934,
17.1936284561023));
#116816=CARTESIAN_POINT('Ctrl Pts',(-127.946266796568,-84.1334574375848,
17.1788918676314));
#116817=CARTESIAN_POINT('Ctrl Pts',(-127.912380191939,-84.142985272122,
17.1567869849251));
#116818=CARTESIAN_POINT('Ctrl Pts',(-127.878266914108,-84.153449081475,
17.1354965611668));
#116819=CARTESIAN_POINT('Ctrl Pts',(-127.843891493007,-84.1650141352995,
17.115151655408));
#116820=CARTESIAN_POINT('Ctrl Pts',(-127.826703782457,-84.1707966622118,
17.1049792025286));
#116821=CARTESIAN_POINT('Ctrl Pts',(-127.809452171901,-84.1768466649881,
17.0950318494349));
#116822=CARTESIAN_POINT('Ctrl Pts',(-127.792128449908,-84.183202536052,
17.0853502772265));
#116823=CARTESIAN_POINT('Ctrl Pts',(-127.774804727914,-84.1895584071159,
17.075668705018));
#116824=CARTESIAN_POINT('Ctrl Pts',(-127.757409068726,-84.196220026098,
17.0662528370543));
#116825=CARTESIAN_POINT('Ctrl Pts',(-127.739938083114,-84.2032151591788,
17.0571300004894));
#116826=CARTESIAN_POINT('Ctrl Pts',(-127.731063931692,-84.2067682426483,
17.0524961787421));
#116827=CARTESIAN_POINT('Ctrl Pts',(-127.722157640529,-84.2104125192549,
17.0479313866987));
#116828=CARTESIAN_POINT('Ctrl Pts',(-127.7132255206,-84.2141489527939,17.0434424576557));
#116829=CARTESIAN_POINT('Ctrl Pts',(-127.704739633819,-84.217698720624,
17.0391777876858));
#116830=CARTESIAN_POINT('Ctrl Pts',(-127.696231208081,-84.2213319220372,
17.0349829418328));
#116831=CARTESIAN_POINT('Ctrl Pts',(-127.687700414883,-84.2250519143512,
17.0308617758937));
#116832=CARTESIAN_POINT('Ctrl Pts',(-127.653757483867,-84.2398532862245,
17.0144641856657));
#116833=CARTESIAN_POINT('Ctrl Pts',(-127.619582080169,-84.2560719790657,
16.9993968437409));
#116834=CARTESIAN_POINT('Ctrl Pts',(-127.585473034763,-84.2738122224938,
16.9860659347031));
#116835=CARTESIAN_POINT('Ctrl Pts',(-127.551475517727,-84.291494459595,
16.9727786145299));
#116836=CARTESIAN_POINT('Ctrl Pts',(-127.517543899547,-84.3106883140846,
16.9612163673206));
#116837=CARTESIAN_POINT('Ctrl Pts',(-127.484009164811,-84.3314999688191,
16.9518191394256));
#116838=CARTESIAN_POINT('Ctrl Pts',(-127.450615577795,-84.3522240272862,
16.9424614644685));
#116839=CARTESIAN_POINT('Ctrl Pts',(-127.417615526307,-84.3745522976261,
16.9352506133216));
#116840=CARTESIAN_POINT('Ctrl Pts',(-127.38537096195,-84.398592561435,16.9306587058407));
#116841=CARTESIAN_POINT('Ctrl Pts',(-127.361734601741,-84.4162148908495,
16.9272926817857));
#116842=CARTESIAN_POINT('Ctrl Pts',(-127.338504918941,-84.4347572014154,
16.9253346964343));
#116843=CARTESIAN_POINT('Ctrl Pts',(-127.315836615929,-84.4542629475436,
16.9249837034421));
#116844=CARTESIAN_POINT('Ctrl Pts',(-127.230447726264,-84.3609910741951,
16.7192507620253));
#116845=CARTESIAN_POINT('Ctrl Pts',(-127.300996725648,-84.298475759518,
16.7178117022761));
#116846=CARTESIAN_POINT('Ctrl Pts',(-127.374567696017,-84.242537943638,
16.7258747906013));
#116847=CARTESIAN_POINT('Ctrl Pts',(-127.526649578425,-84.1413897706086,
16.7574312143818));
#116848=CARTESIAN_POINT('Ctrl Pts',(-127.606053008109,-84.095789329595,
16.7813191846608));
#116849=CARTESIAN_POINT('Ctrl Pts',(-127.84215845381,-83.9764892185613,
16.8690233319584));
#116850=CARTESIAN_POINT('Ctrl Pts',(-127.997589447399,-83.9184891615404,
16.9477677309));
#116851=CARTESIAN_POINT('Ctrl Pts',(-128.306295692608,-83.8266322742459,
17.1278769123655));
#116852=CARTESIAN_POINT('Ctrl Pts',(-128.459546995991,-83.7933045953906,
17.2297681996354));
#116853=CARTESIAN_POINT('Ctrl Pts',(-128.757793721114,-83.7439790568442,
17.4438134289963));
#116854=CARTESIAN_POINT('Ctrl Pts',(-128.904144377879,-83.7277413244912,
17.556926918328));
#116855=CARTESIAN_POINT('Ctrl Pts',(-129.335625941875,-83.6964895631496,
17.9072846631972));
#116856=CARTESIAN_POINT('Ctrl Pts',(-129.610926758534,-83.6985303124309,
18.1531341868099));
#116857=CARTESIAN_POINT('Ctrl Pts',(-130.14801602911,-83.7274140038982,
18.6582724522982));
#116858=CARTESIAN_POINT('Ctrl Pts',(-130.409538603469,-83.7547468045528,
18.9178255521457));
#116859=CARTESIAN_POINT('Ctrl Pts',(-130.666357784011,-83.7905686880208,
19.182063062793));
#116860=CARTESIAN_POINT('Ctrl Pts',(-127.230447726264,-84.3609910741952,
16.7192507620255));
#116861=CARTESIAN_POINT('Ctrl Pts',(-127.278590889148,-84.4138988566519,
16.8170123283533));
#116862=CARTESIAN_POINT('Ctrl Pts',(-127.315836567175,-84.4542629894972,
16.9249837026885));
#116863=CARTESIAN_POINT('Ctrl Pts',(-120.56483900541,-90.2675614093579,
16.8552159712492));
#116864=CARTESIAN_POINT('Ctrl Pts',(-120.611324845777,-90.3160010073847,
16.9524006439879));
#116865=CARTESIAN_POINT('Ctrl Pts',(-120.645121135841,-90.354264950087,
17.0589099672879));
#116866=CARTESIAN_POINT('Ctrl Pts',(-113.901459799115,-96.1766488465647,
17.0217132017852));
#116867=CARTESIAN_POINT('Ctrl Pts',(-113.945177475886,-96.2212405304478,
17.1176635439337));
#116868=CARTESIAN_POINT('Ctrl Pts',(-113.976365735367,-96.2565293982222,
17.2220235957367));
#116869=CARTESIAN_POINT('Ctrl Pts',(-107.240915629196,-102.087882186629,
17.2388890040751));
#116870=CARTESIAN_POINT('Ctrl Pts',(-107.280573676358,-102.129880517377,
17.3331664970499));
#116871=CARTESIAN_POINT('Ctrl Pts',(-107.310780108721,-102.160947250245,
17.4348881551406));
#116872=CARTESIAN_POINT('',(-107.24091562918,-102.087882186629,17.2388890040578));
#116873=CARTESIAN_POINT('',(-107.31078010871,-102.160947250242,17.4348881551179));
#116874=CARTESIAN_POINT('Origin',(-106.406057844251,-101.118428440869,18.021941948481));
#116875=CARTESIAN_POINT('Ctrl Pts',(-127.315836567175,-84.4542629894973,
16.9249837026885));
#116876=CARTESIAN_POINT('Ctrl Pts',(-120.644850931002,-90.3545039338102,
17.0589153884157));
#116877=CARTESIAN_POINT('Ctrl Pts',(-113.976175936744,-96.2566975230405,
17.222029656929));
#116878=CARTESIAN_POINT('Ctrl Pts',(-107.310780108714,-102.160947250238,
17.4348881551177));
#116879=CARTESIAN_POINT('Ctrl Pts',(-107.240915629179,-102.087882186628,
17.2388890040558));
#116880=CARTESIAN_POINT('Ctrl Pts',(-113.901124386294,-96.1769465259272,
17.0217241389362));
#116881=CARTESIAN_POINT('Ctrl Pts',(-120.564496336038,-90.2678650542729,
16.8552229575294));
#116882=CARTESIAN_POINT('Ctrl Pts',(-127.230447726264,-84.3609910741951,
16.7192507620253));
#116883=CARTESIAN_POINT('Origin',(-59.8081446577146,95.1615776944329,15.8916688299666));
#116884=CARTESIAN_POINT('',(-59.1411390936936,106.74224508213,36.7386626203501));
#116885=CARTESIAN_POINT('',(-58.5481726573728,95.7831638069673,37.0256362630919));
#116886=CARTESIAN_POINT('',(-59.5112502945705,106.524399670101,30.500386224975));
#116887=CARTESIAN_POINT('',(-59.5145736829051,106.522443542053,30.4443700467257));
#116888=CARTESIAN_POINT('Origin',(-59.4070612640891,104.475891004426,30.4452973874963));
#116889=CARTESIAN_POINT('Origin',(-59.5449395467431,95.7308278507243,37.086601137725));
#116890=CARTESIAN_POINT('',(-60.5379076834262,114.108833582253,37.605698913532));
#116891=CARTESIAN_POINT('Ctrl Pts',(-60.1447385478981,106.842364104027,
37.7959781133737));
#116892=CARTESIAN_POINT('Ctrl Pts',(-60.0082476318007,106.835026939061,
37.7961702438));
#116893=CARTESIAN_POINT('Ctrl Pts',(-59.8718490345641,106.826471753341,
37.7683178034223));
#116894=CARTESIAN_POINT('Ctrl Pts',(-59.6211816589221,106.808303264899,
37.6610389006954));
#116895=CARTESIAN_POINT('Ctrl Pts',(-59.507055531487,106.798699772153,37.581661348555));
#116896=CARTESIAN_POINT('Ctrl Pts',(-59.3197182701199,106.780011018094,
37.3842971630383));
#116897=CARTESIAN_POINT('Ctrl Pts',(-59.2465926158038,106.770934284223,
37.2664005844296));
#116898=CARTESIAN_POINT('Ctrl Pts',(-59.153280946106,106.754787443549,37.01128951935));
#116899=CARTESIAN_POINT('Ctrl Pts',(-59.1331358441959,106.747725843497,
36.8742196118717));
#116900=CARTESIAN_POINT('Ctrl Pts',(-59.1411390936936,106.74224508213,36.7386626203501));
#116901=CARTESIAN_POINT('Origin',(59.5449395467431,95.7308278507243,37.086601137725));
#116902=CARTESIAN_POINT('',(60.5379076834261,114.108833582253,37.605698913532));
#116903=CARTESIAN_POINT('',(59.1411390936935,106.74224508213,36.7386626203501));
#116904=CARTESIAN_POINT('',(58.5481726573727,95.7831638069673,37.0256362630919));
#116905=CARTESIAN_POINT('Ctrl Pts',(60.1447385478981,106.842364104027,37.7959781133737));
#116906=CARTESIAN_POINT('Ctrl Pts',(60.0082476318007,106.835026939061,37.7961702438));
#116907=CARTESIAN_POINT('Ctrl Pts',(59.8718490345641,106.826471753341,37.7683178034223));
#116908=CARTESIAN_POINT('Ctrl Pts',(59.621181658922,106.808303264899,37.6610389006954));
#116909=CARTESIAN_POINT('Ctrl Pts',(59.5070555314869,106.798699772153,37.581661348555));
#116910=CARTESIAN_POINT('Ctrl Pts',(59.3197182701198,106.780011018094,37.3842971630383));
#116911=CARTESIAN_POINT('Ctrl Pts',(59.2465926158037,106.770934284223,37.2664005844296));
#116912=CARTESIAN_POINT('Ctrl Pts',(59.153280946106,106.754787443549,37.01128951935));
#116913=CARTESIAN_POINT('Ctrl Pts',(59.1331358441958,106.747725843497,36.8742196118717));
#116914=CARTESIAN_POINT('Ctrl Pts',(59.1411390936935,106.74224508213,36.7386626203501));
#116915=CARTESIAN_POINT('Origin',(59.8081446577145,95.1615776944329,15.8916688299666));
#116916=CARTESIAN_POINT('',(59.5112502945705,106.524399670101,30.500386224975));
#116917=CARTESIAN_POINT('Origin',(59.4070612640827,104.475891004335,30.4452973875214));
#116918=CARTESIAN_POINT('',(59.5145736829051,106.522443542053,30.4443700467257));
#116919=CARTESIAN_POINT('Ctrl Pts',(-59.5112502945705,106.524399670101,
30.500386224975));
#116920=CARTESIAN_POINT('Ctrl Pts',(-59.4597953417845,105.579300927374,
30.5303370252937));
#116921=CARTESIAN_POINT('Ctrl Pts',(-58.5144834052002,105.577344799325,
30.4743208470444));
#116922=CARTESIAN_POINT('Ctrl Pts',(-59.538125751037,106.508580924613,30.0473966226778));
#116923=CARTESIAN_POINT('Ctrl Pts',(-59.4769831950119,105.579617756209,
30.2495900940678));
#116924=CARTESIAN_POINT('Ctrl Pts',(-58.5413591478935,105.567853450952,
30.2025241910245));
#116925=CARTESIAN_POINT('Ctrl Pts',(-59.5579788454279,106.367624879102,
29.60179615628));
#116926=CARTESIAN_POINT('Ctrl Pts',(-59.4900804037462,105.49903700185,29.9662772038159));
#116927=CARTESIAN_POINT('Ctrl Pts',(-58.5612119392841,105.483280168398,
29.9351671795107));
#116928=CARTESIAN_POINT('Ctrl Pts',(-59.5682017380053,106.120049640177,
29.2221196975765));
#116929=CARTESIAN_POINT('Ctrl Pts',(-59.4968188700775,105.34613469841,29.724843616473));
#116930=CARTESIAN_POINT('Ctrl Pts',(-58.5714348486349,105.33473478137,29.7073609306053));
#116931=CARTESIAN_POINT('',(-58.5144834052002,105.577344799325,30.4743208470444));
#116932=CARTESIAN_POINT('Origin',(-58.5144834052002,106.576735626344,30.4394213503419));
#116933=CARTESIAN_POINT('Origin',(-58.4102578221455,104.347933931342,30.441363717634));
#116934=CARTESIAN_POINT('Ctrl Pts',(58.5144834052001,105.577344799325,30.4743208470444));
#116935=CARTESIAN_POINT('Ctrl Pts',(59.4597953417844,105.579300927374,30.5303370252937));
#116936=CARTESIAN_POINT('Ctrl Pts',(59.5112502945705,106.524399670101,30.500386224975));
#116937=CARTESIAN_POINT('Ctrl Pts',(58.5413591478934,105.567853450952,30.2025241910245));
#116938=CARTESIAN_POINT('Ctrl Pts',(59.4769831950118,105.579617756209,30.2495900940678));
#116939=CARTESIAN_POINT('Ctrl Pts',(59.5381257510369,106.508580924613,30.0473966226778));
#116940=CARTESIAN_POINT('Ctrl Pts',(58.561211939284,105.483280168398,29.9351671795107));
#116941=CARTESIAN_POINT('Ctrl Pts',(59.4900804037462,105.49903700185,29.9662772038159));
#116942=CARTESIAN_POINT('Ctrl Pts',(59.5579788454278,106.367624879102,29.60179615628));
#116943=CARTESIAN_POINT('Ctrl Pts',(58.5714348486349,105.33473478137,29.7073609306053));
#116944=CARTESIAN_POINT('Ctrl Pts',(59.4968188700775,105.34613469841,29.724843616473));
#116945=CARTESIAN_POINT('Ctrl Pts',(59.5682017380052,106.120049640177,29.2221196975765));
#116946=CARTESIAN_POINT('',(58.5144834052001,105.577344799325,30.4743208470444));
#116947=CARTESIAN_POINT('Origin',(58.4102578221571,104.347933931439,30.4413637176056));
#116948=CARTESIAN_POINT('Origin',(58.5144834052001,106.576735626344,30.4394213503419));
#116949=CARTESIAN_POINT('Origin',(-3.99897775553937E-14,-260.019925648702,
267.943799556744));
#116950=CARTESIAN_POINT('',(-3.99897775553937E-14,105.33473478137,29.7073609306053));
#116951=CARTESIAN_POINT('Origin',(58.4668046254851,2608.17268283567,37.8223845012247));
#116952=CARTESIAN_POINT('',(116.047265294896,105.833944836398,37.8223845012247));
#116953=CARTESIAN_POINT('Ctrl Pts',(116.047265294896,105.833944836079,37.8223845012247));
#116954=CARTESIAN_POINT('Ctrl Pts',(116.065751932724,105.833943072796,37.8223845012247));
#116955=CARTESIAN_POINT('Ctrl Pts',(116.09258505087,105.826645719588,37.8223845012247));
#116956=CARTESIAN_POINT('Ctrl Pts',(116.164272001771,105.799517487949,37.8223845012247));
#116957=CARTESIAN_POINT('Ctrl Pts',(116.209863853577,105.777714112566,37.8223845012247));
#116958=CARTESIAN_POINT('Ctrl Pts',(116.393944400128,105.684607636861,37.8223845012247));
#116959=CARTESIAN_POINT('Ctrl Pts',(116.586607993946,105.567971421062,37.8223845012247));
#116960=CARTESIAN_POINT('Ctrl Pts',(117.320910626091,105.111918660779,37.8223845012247));
#116961=CARTESIAN_POINT('Ctrl Pts',(118.19859356566,104.50694990988,37.8223845012246));
#116962=CARTESIAN_POINT('Ctrl Pts',(119.515090470181,103.589437402855,37.8223845012246));
#116963=CARTESIAN_POINT('Ctrl Pts',(120.339913990622,103.00209850458,37.8223845012247));
#116964=CARTESIAN_POINT('Ctrl Pts',(121.089760994209,102.463700525208,37.8223845012247));
#116965=CARTESIAN_POINT('',(58.4668046254957,105.833944836397,37.8223845012247));
#116966=CARTESIAN_POINT('Origin',(-3.5527136788005E-14,117.382132567932,
37.5199845630205));
#116967=CARTESIAN_POINT('Origin',(5597.75915698325,7208.51480307826,-148.167862833779));
#116968=CARTESIAN_POINT('Origin',(70.748004515154,11.3452839754441,40.2966571637081));
#116969=CARTESIAN_POINT('Ctrl Pts',(125.452986036175,100.774148711786,36.6565147204381));
#116970=CARTESIAN_POINT('Ctrl Pts',(126.085438520573,101.524461077263,39.0866582071852));
#116971=CARTESIAN_POINT('Ctrl Pts',(127.478591473384,103.26415077005,40.4654862529803));
#116972=CARTESIAN_POINT('Ctrl Pts',(126.881074703855,99.6652948687021,36.6618166081872));
#116973=CARTESIAN_POINT('Ctrl Pts',(127.515742871254,100.420722693561,39.0772628788029));
#116974=CARTESIAN_POINT('Ctrl Pts',(128.90411485389,102.154051047962,40.4468886447267));
#116975=CARTESIAN_POINT('Ctrl Pts',(128.309282804279,98.5566003142802,36.666943655568));
#116976=CARTESIAN_POINT('Ctrl Pts',(128.947021618534,99.3162713029286,39.0677536399303));
#116977=CARTESIAN_POINT('Ctrl Pts',(130.330326062731,101.043472822933,40.4282559324027));
#116978=CARTESIAN_POINT('Ctrl Pts',(129.737606892351,97.4480596481642,36.671893445077));
#116979=CARTESIAN_POINT('Ctrl Pts',(130.379217946431,98.2111476801913,39.0581308375627));
#116980=CARTESIAN_POINT('Ctrl Pts',(131.757186344567,99.9324444600011,40.4095883737779));
#116981=CARTESIAN_POINT('',(131.66730176172,99.9704950609908,40.3950457012351));
#116982=CARTESIAN_POINT('',(129.712201930693,97.4677767908581,36.6718053866397));
#116983=CARTESIAN_POINT('Ctrl Pts',(131.667300716033,99.9704936709257,40.3950485144025));
#116984=CARTESIAN_POINT('Ctrl Pts',(131.548211130321,99.8181394217168,40.2755011563643));
#116985=CARTESIAN_POINT('Ctrl Pts',(131.432993783969,99.6707290081174,40.1484846421946));
#116986=CARTESIAN_POINT('Ctrl Pts',(131.321652908968,99.5282681828593,40.0142696337707));
#116987=CARTESIAN_POINT('Ctrl Pts',(131.210312033966,99.3858073576012,39.8800546253468));
#116988=CARTESIAN_POINT('Ctrl Pts',(131.102847541809,99.2482960071693,39.7386408379336));
#116989=CARTESIAN_POINT('Ctrl Pts',(130.999283144295,99.1157647501076,39.5902572233019));
#116990=CARTESIAN_POINT('Ctrl Pts',(130.96524251446,99.0722029897784,39.5414849442134));
#116991=CARTESIAN_POINT('Ctrl Pts',(130.93162340297,99.0291794729457,39.491959346282));
#116992=CARTESIAN_POINT('Ctrl Pts',(130.898427136818,98.9866959061103,39.4416876552045));
#116993=CARTESIAN_POINT('Ctrl Pts',(130.797671437596,98.8577518416659,39.2891054532642));
#116994=CARTESIAN_POINT('Ctrl Pts',(130.70069745136,98.733636471981,39.1294532391978));
#116995=CARTESIAN_POINT('Ctrl Pts',(130.607534985409,98.6143877718831,38.9624495826151));
#116996=CARTESIAN_POINT('Ctrl Pts',(130.583463481015,98.5835760541044,38.9192988436099));
#116997=CARTESIAN_POINT('Ctrl Pts',(130.559646548014,98.5530893811355,38.8756571101377));
#116998=CARTESIAN_POINT('Ctrl Pts',(130.536084932197,98.5229287037993,38.8315190983404));
#116999=CARTESIAN_POINT('Ctrl Pts',(130.52792481927,98.5124831327096,38.81623274602));
#117000=CARTESIAN_POINT('Ctrl Pts',(130.519797280856,98.5020791586617,38.8008889880563));
#117001=CARTESIAN_POINT('Ctrl Pts',(130.511703014281,98.491717674533,38.7854893305177));
#117002=CARTESIAN_POINT('Ctrl Pts',(130.406066219595,98.3564918376564,38.5845112126729));
#117003=CARTESIAN_POINT('Ctrl Pts',(130.306280654055,98.2287388396467,38.3743701089543));
#117004=CARTESIAN_POINT('Ctrl Pts',(130.213885192129,98.1104291812678,38.1585555937771));
#117005=CARTESIAN_POINT('Ctrl Pts',(130.160625694024,98.0422319679524,38.0341536748656));
#117006=CARTESIAN_POINT('Ctrl Pts',(130.109620098988,97.9769144776068,37.9075553545445));
#117007=CARTESIAN_POINT('Ctrl Pts',(130.060875775221,97.9144861145427,37.7787231608596));
#117008=CARTESIAN_POINT('Ctrl Pts',(129.927568988965,97.7437559903333,37.4263907377363));
#117009=CARTESIAN_POINT('Ctrl Pts',(129.81123958912,97.5947197644857,37.0575228405957));
#117010=CARTESIAN_POINT('Ctrl Pts',(129.712201930693,97.4677767908582,36.6718053866403));
#117011=CARTESIAN_POINT('',(125.478386835355,100.754426031762,36.6566090043379));
#117012=CARTESIAN_POINT('Origin',(154.072192159518,80.8103056205395,35.1561848518747));
#117013=CARTESIAN_POINT('Ctrl Pts',(131.667302110261,99.9704955243252,40.3950447634946));
#117014=CARTESIAN_POINT('Ctrl Pts',(131.312527556382,100.019407772565,40.2873269160905));
#117015=CARTESIAN_POINT('Ctrl Pts',(130.961559855331,100.06741967799,40.1706929082668));
#117016=CARTESIAN_POINT('Ctrl Pts',(130.389479431211,100.144974502663,39.9616481490307));
#117017=CARTESIAN_POINT('Ctrl Pts',(130.165891689576,100.175102589815,39.875036276173));
#117018=CARTESIAN_POINT('Ctrl Pts',(129.934443735161,100.206082804183,39.7798190949229));
#117019=CARTESIAN_POINT('Ctrl Pts',(129.924636483676,100.207395148494,39.7757738837941));
#117020=CARTESIAN_POINT('Ctrl Pts',(129.638227089645,100.245709072487,39.6573294811189));
#117021=CARTESIAN_POINT('Ctrl Pts',(129.364649156556,100.281993719602,39.5358436215062));
#117022=CARTESIAN_POINT('Ctrl Pts',(128.825450730212,100.352777178216,39.2767880474226));
#117023=CARTESIAN_POINT('Ctrl Pts',(128.559806395557,100.387281623102,39.1392741257637));
#117024=CARTESIAN_POINT('Ctrl Pts',(128.283764998607,100.422686782745,38.9842640299867));
#117025=CARTESIAN_POINT('Ctrl Pts',(128.269363544887,100.424532583464,38.9761415244203));
#117026=CARTESIAN_POINT('Ctrl Pts',(128.09948322993,100.446289879013,38.8799065456288));
#117027=CARTESIAN_POINT('Ctrl Pts',(127.945111356023,100.465900468744,38.7881932767487));
#117028=CARTESIAN_POINT('Ctrl Pts',(127.698498362215,100.496942076769,38.6340106880426));
#117029=CARTESIAN_POINT('Ctrl Pts',(127.604951337628,100.508648002698,38.573680267767));
#117030=CARTESIAN_POINT('Ctrl Pts',(127.498159132615,100.521925736591,38.5025125366293));
#117031=CARTESIAN_POINT('Ctrl Pts',(127.483875716836,100.523699841468,38.4929457462286));
#117032=CARTESIAN_POINT('Ctrl Pts',(127.293208560481,100.547357899085,38.3645883539274));
#117033=CARTESIAN_POINT('Ctrl Pts',(127.120640688945,100.568496000539,38.2410307528275));
#117034=CARTESIAN_POINT('Ctrl Pts',(126.891481007601,100.596133723173,38.0653326990073));
#117035=CARTESIAN_POINT('Ctrl Pts',(126.831102578161,100.603372867568,38.0178905672453));
#117036=CARTESIAN_POINT('Ctrl Pts',(126.759789547311,100.611869245388,37.9604118838195));
#117037=CARTESIAN_POINT('Ctrl Pts',(126.7482787157,100.613238961439,37.9510885444184));
#117038=CARTESIAN_POINT('Ctrl Pts',(126.605654700423,100.63018891526,37.8349973113465));
#117039=CARTESIAN_POINT('Ctrl Pts',(126.477341409262,100.645219890333,37.7247300948966));
#117040=CARTESIAN_POINT('Ctrl Pts',(126.26221563341,100.669974172286,37.5278920526894));
#117041=CARTESIAN_POINT('Ctrl Pts',(126.173815182461,100.680007952489,37.4432952149247));
#117042=CARTESIAN_POINT('Ctrl Pts',(126.007566052466,100.698577504243,37.2761262996676));
#117043=CARTESIAN_POINT('Ctrl Pts',(125.929363881927,100.707176033654,37.1938325734497));
#117044=CARTESIAN_POINT('Ctrl Pts',(125.780806637899,100.723214088566,37.0295591313849));
#117045=CARTESIAN_POINT('Ctrl Pts',(125.710255153249,100.730690652939,36.9477868919691));
#117046=CARTESIAN_POINT('Ctrl Pts',(125.585892199,100.743591761946,36.796188437339));
#117047=CARTESIAN_POINT('Ctrl Pts',(125.531400079772,100.7491399763,36.7269555411793));
#117048=CARTESIAN_POINT('Ctrl Pts',(125.478386835355,100.754426031762,36.6566090043376));
#117049=CARTESIAN_POINT('Ctrl Pts',(113.013249784041,101.136858062062,16.7663448755138));
#117050=CARTESIAN_POINT('Ctrl Pts',(117.132113259844,97.4708111434928,16.650482725141));
#117051=CARTESIAN_POINT('Ctrl Pts',(121.252146981765,93.8052557417797,16.5508368323178));
#117052=CARTESIAN_POINT('Ctrl Pts',(125.373216861735,90.140133103319,16.4628744991841));
#117053=CARTESIAN_POINT('Ctrl Pts',(113.767110373255,103.692110729597,23.4764307482788));
#117054=CARTESIAN_POINT('Ctrl Pts',(118.153605892831,99.9660247750949,23.3877136754357));
#117055=CARTESIAN_POINT('Ctrl Pts',(122.541076616128,96.2404679631967,23.3099865451665));
#117056=CARTESIAN_POINT('Ctrl Pts',(126.92940341644,92.5153905151064,23.2400830898196));
#117057=CARTESIAN_POINT('Ctrl Pts',(114.513558109094,106.256202596199,30.1838379755816));
#117058=CARTESIAN_POINT('Ctrl Pts',(119.167855779823,102.470029367344,30.1226546751607));
#117059=CARTESIAN_POINT('Ctrl Pts',(123.822930157745,98.68445069991,30.0671957824934));
#117060=CARTESIAN_POINT('Ctrl Pts',(128.478684868075,94.8994091810704,30.0156717304552));
#117061=CARTESIAN_POINT('Ctrl Pts',(115.254397639495,108.825907539835,36.8896367778898));
#117062=CARTESIAN_POINT('Ctrl Pts',(120.17660008964,104.97965883355,36.8562537861409));
#117063=CARTESIAN_POINT('Ctrl Pts',(125.099380462916,101.13408271903,36.8233080735218));
#117064=CARTESIAN_POINT('Ctrl Pts',(130.022670311205,97.2891061715636,36.7903913144448));
#117065=CARTESIAN_POINT('',(113.241127495304,101.237054395589,17.3909507329617));
#117066=CARTESIAN_POINT('Ctrl Pts',(113.241127495304,101.237054395589,17.3909507329616));
#117067=CARTESIAN_POINT('Ctrl Pts',(113.217820452187,101.237815479909,17.3501341876998));
#117068=CARTESIAN_POINT('Ctrl Pts',(113.195956118206,101.236855910106,17.308327564387));
#117069=CARTESIAN_POINT('Ctrl Pts',(113.177050521848,101.232956810965,17.2657590567701));
#117070=CARTESIAN_POINT('Ctrl Pts',(113.175691553348,101.232676536658,17.2626991553612));
#117071=CARTESIAN_POINT('Ctrl Pts',(113.174348088331,101.232381025109,17.25963560914));
#117072=CARTESIAN_POINT('Ctrl Pts',(113.173020088462,101.232069909139,17.2565675832468));
#117073=CARTESIAN_POINT('Ctrl Pts',(113.159113871245,101.228812042659,17.2244405962721));
#117074=CARTESIAN_POINT('Ctrl Pts',(113.146606939091,101.223889787891,17.1913784699474));
#117075=CARTESIAN_POINT('Ctrl Pts',(113.137627865048,101.21585126201,17.1582438483741));
#117076=CARTESIAN_POINT('Ctrl Pts',(113.133863183565,101.212480926784,17.1443514029295));
#117077=CARTESIAN_POINT('Ctrl Pts',(113.130718297601,101.208563102903,17.1304462141785));
#117078=CARTESIAN_POINT('Ctrl Pts',(113.128347740582,101.203992694127,17.1165915648226));
#117079=CARTESIAN_POINT('Ctrl Pts',(113.124318014461,101.196223424927,17.0930399514339));
#117080=CARTESIAN_POINT('Ctrl Pts',(113.122640209329,101.18632296257,17.0693317164796));
#117081=CARTESIAN_POINT('Ctrl Pts',(113.125001748475,101.173796225171,17.0475200953766));
#117082=CARTESIAN_POINT('Ctrl Pts',(113.127365974127,101.161255237253,17.025683661195));
#117083=CARTESIAN_POINT('Ctrl Pts',(113.133998606102,101.145942864099,17.0058601084095));
#117084=CARTESIAN_POINT('Ctrl Pts',(113.144960707325,101.128973866882,16.9904898700302));
#117085=CARTESIAN_POINT('Ctrl Pts',(113.147546375586,101.124971331544,16.9868644393998));
#117086=CARTESIAN_POINT('Ctrl Pts',(113.150336583088,101.120921791413,16.9835146232252));
#117087=CARTESIAN_POINT('Ctrl Pts',(113.15330796334,101.116836988237,16.9804221936919));
#117088=CARTESIAN_POINT('Ctrl Pts',(113.156234987141,101.112813162571,16.9773759276197));
#117089=CARTESIAN_POINT('Ctrl Pts',(113.159338165506,101.108754783502,16.9745793618252));
#117090=CARTESIAN_POINT('Ctrl Pts',(113.16259620592,101.104672075595,16.9720148966154));
#117091=CARTESIAN_POINT('Ctrl Pts',(113.166973087751,101.099187327774,16.9685697701713));
#117092=CARTESIAN_POINT('Ctrl Pts',(113.171629908176,101.09365885622,16.9655447339889));
#117093=CARTESIAN_POINT('Ctrl Pts',(113.176517841273,101.088114864586,16.9629093312827));
#117094=CARTESIAN_POINT('Ctrl Pts',(113.178903676701,101.08540880225,16.9616229721981));
#117095=CARTESIAN_POINT('Ctrl Pts',(113.181344347377,101.082698759577,16.9604284399634));
#117096=CARTESIAN_POINT('Ctrl Pts',(113.183833989826,101.079987775815,16.959321354037));
#117097=CARTESIAN_POINT('Ctrl Pts',(113.1925477384,101.070499332647,16.9554465532947));
#117098=CARTESIAN_POINT('Ctrl Pts',(113.201861391598,101.060999361602,16.9526429696062));
#117099=CARTESIAN_POINT('Ctrl Pts',(113.211523547061,101.051618163734,16.9507227904699));
#117100=CARTESIAN_POINT('Ctrl Pts',(113.216354624792,101.0469275648,16.9497627009017));
#117101=CARTESIAN_POINT('Ctrl Pts',(113.221272828003,101.042266659063,16.9490234625196));
#117102=CARTESIAN_POINT('Ctrl Pts',(113.226246731785,101.037651734595,16.9484815985475));
#117103=CARTESIAN_POINT('Ctrl Pts',(113.231220635568,101.033036810127,16.9479397345753));
#117104=CARTESIAN_POINT('Ctrl Pts',(113.236250232118,101.028467859188,16.9475952146417));
#117105=CARTESIAN_POINT('Ctrl Pts',(113.241304120709,101.023961193955,16.9474246526653));
#117106=CARTESIAN_POINT('Ctrl Pts',(125.478386835355,100.754426031761,36.6566090043378));
#117107=CARTESIAN_POINT('Ctrl Pts',(123.946547493277,100.822986198651,34.4593138198725));
#117108=CARTESIAN_POINT('Ctrl Pts',(122.444802341381,100.887796213171,32.2411755347677));
#117109=CARTESIAN_POINT('Ctrl Pts',(120.977125378222,100.948380077,30.0008626754458));
#117110=CARTESIAN_POINT('Ctrl Pts',(119.606375512352,101.004962911848,27.9085026885372));
#117111=CARTESIAN_POINT('Ctrl Pts',(118.265342331754,101.057859393021,25.796800179033));
#117112=CARTESIAN_POINT('Ctrl Pts',(116.957300436838,101.106677162557,23.6646473914054));
#117113=CARTESIAN_POINT('Ctrl Pts',(115.686418170863,101.15410808798,21.5930660631034));
#117114=CARTESIAN_POINT('Ctrl Pts',(114.446678955643,101.197688794536,19.5021799083792));
#117115=CARTESIAN_POINT('Ctrl Pts',(113.241127495304,101.237054395589,17.3909507329617));
#117116=CARTESIAN_POINT('Ctrl Pts',(129.712201930692,97.4677767908583,36.6718053866394));
#117117=CARTESIAN_POINT('Ctrl Pts',(128.41518341108,95.3126306883515,30.6887836804495));
#117118=CARTESIAN_POINT('Ctrl Pts',(127.111238359095,93.1606865778401,24.7061073586588));
#117119=CARTESIAN_POINT('Ctrl Pts',(125.640995942144,90.758785939695,18.0106603952297));
#117120=CARTESIAN_POINT('Ctrl Pts',(125.484325303707,90.5031451490703,17.2978186584696));
#117121=CARTESIAN_POINT('Ctrl Pts',(125.327511248026,90.2475906142079,16.5849776258772));
#117122=CARTESIAN_POINT('Ctrl Pts',(113.14236444595,100.756042106118,16.5524092026908));
#117123=CARTESIAN_POINT('Ctrl Pts',(113.247308469702,100.908264643611,16.7176472901377));
#117124=CARTESIAN_POINT('Ctrl Pts',(113.284300211881,100.987563276658,16.9500152161435));
#117125=CARTESIAN_POINT('Ctrl Pts',(113.081353493846,100.86235624778,16.5780934853107));
#117126=CARTESIAN_POINT('Ctrl Pts',(113.184323723096,100.97279827027,16.7370509732567));
#117127=CARTESIAN_POINT('Ctrl Pts',(113.236867832056,101.025698096597,16.9429617333091));
#117128=CARTESIAN_POINT('Ctrl Pts',(112.989273165783,101.023509634444,16.6466568192383));
#117129=CARTESIAN_POINT('Ctrl Pts',(113.097173084653,101.071430123235,16.7833711272128));
#117130=CARTESIAN_POINT('Ctrl Pts',(113.175664750221,101.081446811856,16.9474428423215));
#117131=CARTESIAN_POINT('Ctrl Pts',(112.881224309463,101.215408623912,16.8316431104155));
#117132=CARTESIAN_POINT('Ctrl Pts',(113.019804428395,101.199040973623,16.9082040171346));
#117133=CARTESIAN_POINT('Ctrl Pts',(113.133995828895,101.145947531107,17.0058647693855));
#117134=CARTESIAN_POINT('Ctrl Pts',(112.855338363098,101.26169539105,16.8874342445466));
#117135=CARTESIAN_POINT('Ctrl Pts',(113.003874142873,101.231098192007,16.945991948688));
#117136=CARTESIAN_POINT('Ctrl Pts',(113.127365282888,101.161260425825,17.0256932190696));
#117137=CARTESIAN_POINT('Ctrl Pts',(112.812537801557,101.338845092051,17.0010854672448));
#117138=CARTESIAN_POINT('Ctrl Pts',(112.982179900713,101.287216744596,17.023487089275));
#117139=CARTESIAN_POINT('Ctrl Pts',(113.12263891581,101.186331570777,17.0693473058198));
#117140=CARTESIAN_POINT('Ctrl Pts',(112.795399083905,101.370095110259,17.0588687642394));
#117141=CARTESIAN_POINT('Ctrl Pts',(112.976135686604,101.311549120564,17.0632462025185));
#117142=CARTESIAN_POINT('Ctrl Pts',(113.124321915468,101.196229629974,17.0930600063125));
#117143=CARTESIAN_POINT('Ctrl Pts',(112.754549576021,101.445427437978,17.2243426920469));
#117144=CARTESIAN_POINT('Ctrl Pts',(112.967417461475,101.374288443499,17.1783163203404));
#117145=CARTESIAN_POINT('Ctrl Pts',(113.136400384216,101.219518000267,17.1636547790364));
#117146=CARTESIAN_POINT('Ctrl Pts',(112.739748997796,101.474055669846,17.3276240781753));
#117147=CARTESIAN_POINT('Ctrl Pts',(112.973282921703,101.404181303742,17.2514578214772));
#117148=CARTESIAN_POINT('Ctrl Pts',(113.153370418198,101.227484318369,17.2112089994987));
#117149=CARTESIAN_POINT('Ctrl Pts',(112.717714506983,101.519175265835,17.5579533789713));
#117150=CARTESIAN_POINT('Ctrl Pts',(112.997135860841,101.462955618228,17.4176954025242));
#117151=CARTESIAN_POINT('Ctrl Pts',(113.200847051734,101.238561775051,17.3207980847232));
#117152=CARTESIAN_POINT('Ctrl Pts',(112.716161546821,101.525846248985,17.6817427778454));
#117153=CARTESIAN_POINT('Ctrl Pts',(113.020441763256,101.486509584745,17.5093550454419));
#117154=CARTESIAN_POINT('Ctrl Pts',(113.23544753723,101.238234114134,17.3830988458313));
#117155=CARTESIAN_POINT('Ctrl Pts',(112.719183671444,101.524541787838,17.7977043588661));
#117156=CARTESIAN_POINT('Ctrl Pts',(113.045924305123,101.505884832877,17.5961724330207));
#117157=CARTESIAN_POINT('Ctrl Pts',(113.271628467281,101.23523227729,17.4426273640084));
#117158=CARTESIAN_POINT('',(112.718450629804,101.523367194455,17.6959957773359));
#117159=CARTESIAN_POINT('Origin',(112.622663263927,100.528577364557,17.7308952740384));
#117160=CARTESIAN_POINT('Ctrl Pts',(113.08368181211,100.859077950605,16.5858112636801));
#117161=CARTESIAN_POINT('Ctrl Pts',(113.061404632033,100.898020587972,16.6012704435226));
#117162=CARTESIAN_POINT('Ctrl Pts',(113.039679339812,100.936104404907,16.6193770509531));
#117163=CARTESIAN_POINT('Ctrl Pts',(112.997874239166,101.009529412775,16.6606765519891));
#117164=CARTESIAN_POINT('Ctrl Pts',(112.977777833887,101.044897206283,16.6838060214345));
#117165=CARTESIAN_POINT('Ctrl Pts',(112.947979717062,101.097480225717,16.7236063006979));
#117166=CARTESIAN_POINT('Ctrl Pts',(112.937685438187,101.115675533838,16.7384710206513));
#117167=CARTESIAN_POINT('Ctrl Pts',(112.911556016755,101.161968023589,16.7792775027338));
#117168=CARTESIAN_POINT('Ctrl Pts',(112.896237219655,101.18924137625,16.8063807498346));
#117169=CARTESIAN_POINT('Ctrl Pts',(112.867295052191,101.240913110396,16.8641175310021));
#117170=CARTESIAN_POINT('Ctrl Pts',(112.853675424851,101.265305143707,16.8947574002746));
#117171=CARTESIAN_POINT('Ctrl Pts',(112.82964119089,101.308515820386,16.9557500909535));
#117172=CARTESIAN_POINT('Ctrl Pts',(112.819041107468,101.327650569422,16.9858020504324));
#117173=CARTESIAN_POINT('Ctrl Pts',(112.796525976721,101.368610893997,17.0574601053898));
#117174=CARTESIAN_POINT('Ctrl Pts',(112.78520474845,101.389393833839,17.0996011556066));
#117175=CARTESIAN_POINT('Ctrl Pts',(112.764951204677,101.426972795246,17.1879902799526));
#117176=CARTESIAN_POINT('Ctrl Pts',(112.756125854355,101.443588716129,17.2343329460865));
#117177=CARTESIAN_POINT('Ctrl Pts',(112.741173431003,101.472299136407,17.3299871557393));
#117178=CARTESIAN_POINT('Ctrl Pts',(112.735110984126,101.484285536973,17.3793415842711));
#117179=CARTESIAN_POINT('Ctrl Pts',(112.725627437319,101.503877073571,17.4813170765745));
#117180=CARTESIAN_POINT('Ctrl Pts',(112.722320478763,101.511290882526,17.5339899563238));
#117181=CARTESIAN_POINT('Ctrl Pts',(112.719123197989,101.51975995389,17.6232082797079));
#117182=CARTESIAN_POINT('Ctrl Pts',(112.718481515419,101.522086444778,17.6595735346473));
#117183=CARTESIAN_POINT('Ctrl Pts',(112.718450629804,101.523367194455,17.6959957773359));
#117184=CARTESIAN_POINT('Ctrl Pts',(127.078760790917,83.4733470906914,12.9365151781412));
#117185=CARTESIAN_POINT('Ctrl Pts',(128.331573672605,85.4257523012101,14.9337925445219));
#117186=CARTESIAN_POINT('Ctrl Pts',(129.56511272301,87.3614186081748,16.9399086026434));
#117187=CARTESIAN_POINT('Ctrl Pts',(130.780449953423,89.2793543803663,18.9555464805736));
#117188=CARTESIAN_POINT('Ctrl Pts',(120.685536376998,89.1104362885016,12.8559043371247));
#117189=CARTESIAN_POINT('Ctrl Pts',(121.642340896967,91.1608673623472,14.8664713576406));
#117190=CARTESIAN_POINT('Ctrl Pts',(122.582611126582,93.1959018422491,16.8823476528557));
#117191=CARTESIAN_POINT('Ctrl Pts',(123.507696379818,95.2154164942608,18.9051908537283));
#117192=CARTESIAN_POINT('Ctrl Pts',(114.288528320771,94.7433590966112,12.7622614903907));
#117193=CARTESIAN_POINT('Ctrl Pts',(114.949752684724,96.892175175894,14.7875232629088));
#117194=CARTESIAN_POINT('Ctrl Pts',(115.597124393626,99.0269134574289,16.8143480464918));
#117195=CARTESIAN_POINT('Ctrl Pts',(116.232283576841,101.148319986721,18.8454443051609));
#117196=CARTESIAN_POINT('Ctrl Pts',(107.888916789962,100.373428535561,12.6514769245856));
#117197=CARTESIAN_POINT('Ctrl Pts',(108.254688428925,102.620701454925,14.6934096237394));
#117198=CARTESIAN_POINT('Ctrl Pts',(108.609342065553,104.855278609043,16.7328511720264));
#117199=CARTESIAN_POINT('Ctrl Pts',(108.954760772846,107.078736759823,18.7736582272583));
#117200=CARTESIAN_POINT('',(108.79722678723,101.182770474064,13.934045432288));
#117201=CARTESIAN_POINT('Ctrl Pts',(113.08368181211,100.859077950605,16.5858112636801));
#117202=CARTESIAN_POINT('Ctrl Pts',(112.241426339926,100.923046793921,16.0807754335902));
#117203=CARTESIAN_POINT('Ctrl Pts',(111.402881818523,100.986545683467,15.569540029861));
#117204=CARTESIAN_POINT('Ctrl Pts',(109.975927121227,101.094207019163,14.6825123517793));
#117205=CARTESIAN_POINT('Ctrl Pts',(109.385303029245,101.138651310551,14.3103014812602));
#117206=CARTESIAN_POINT('Ctrl Pts',(108.797226891218,101.182770466205,13.9340454987751));
#117207=CARTESIAN_POINT('Ctrl Pts',(130.62956586395,89.350788981777,18.9187968830839));
#117208=CARTESIAN_POINT('Ctrl Pts',(129.770009661284,88.1029950121186,17.5672055568796));
#117209=CARTESIAN_POINT('Ctrl Pts',(128.909398666351,86.8478227937614,16.2229307057138));
#117210=CARTESIAN_POINT('Ctrl Pts',(128.048609245234,85.5851223202862,14.8859971992669));
#117211=CARTESIAN_POINT('Ctrl Pts',(127.635977774925,84.9798291554907,14.2451193899704));
#117212=CARTESIAN_POINT('Ctrl Pts',(127.223301384916,84.3727934756894,13.6059190941549));
#117213=CARTESIAN_POINT('Ctrl Pts',(126.810675676375,83.7639597697934,12.968384339693));
#117214=CARTESIAN_POINT('Ctrl Pts',(108.797226579306,101.182770489606,13.9340452992113));
#117215=CARTESIAN_POINT('Ctrl Pts',(108.695478527114,101.190403928936,13.8689460598067));
#117216=CARTESIAN_POINT('Ctrl Pts',(108.595116726725,101.194441271747,13.801803483156));
#117217=CARTESIAN_POINT('Ctrl Pts',(108.497136666245,101.191363671418,13.7305213832398));
#117218=CARTESIAN_POINT('Ctrl Pts',(108.496833794066,101.191354087648,13.7303009812695));
#117219=CARTESIAN_POINT('Ctrl Pts',(108.448010252122,101.189797762331,13.694762474662));
#117220=CARTESIAN_POINT('Ctrl Pts',(108.399971539828,101.186460674793,13.6583206289348));
#117221=CARTESIAN_POINT('Ctrl Pts',(108.353230634564,101.179953403577,13.6202348783675));
#117222=CARTESIAN_POINT('Ctrl Pts',(108.352788859017,101.179891632322,13.6198746917523));
#117223=CARTESIAN_POINT('Ctrl Pts',(108.317536459364,101.174940787587,13.591115335694));
#117224=CARTESIAN_POINT('Ctrl Pts',(108.283526147191,101.168497834392,13.5620225097006));
#117225=CARTESIAN_POINT('Ctrl Pts',(108.241156817313,101.155330287853,13.521670603014));
#117226=CARTESIAN_POINT('Ctrl Pts',(108.230972617667,101.151728821974,13.511622543336));
#117227=CARTESIAN_POINT('Ctrl Pts',(108.22054026391,101.147486439211,13.5008881123328));
#117228=CARTESIAN_POINT('Ctrl Pts',(108.220034665425,101.147279412777,13.5003667391236));
#117229=CARTESIAN_POINT('Ctrl Pts',(108.20512735974,101.141132153317,13.484959854275));
#117230=CARTESIAN_POINT('Ctrl Pts',(108.191468291196,101.134310659393,13.4698941912764));
#117231=CARTESIAN_POINT('Ctrl Pts',(108.174471599467,101.122810527881,13.4487512117796));
#117232=CARTESIAN_POINT('Ctrl Pts',(108.169991090548,101.119431704405,13.4429014342914));
#117233=CARTESIAN_POINT('Ctrl Pts',(108.165315375535,101.115446384644,13.4364316002951));
#117234=CARTESIAN_POINT('Ctrl Pts',(108.164899908301,101.115087617446,13.435853019592));
#117235=CARTESIAN_POINT('Ctrl Pts',(108.16054843271,101.111279666719,13.4297531229271));
#117236=CARTESIAN_POINT('Ctrl Pts',(108.15679889904,101.107558386592,13.4241471164259));
#117237=CARTESIAN_POINT('Ctrl Pts',(108.146878997449,101.096076131465,13.4080150185352));
#117238=CARTESIAN_POINT('Ctrl Pts',(108.141456065783,101.087614179765,13.397460182705));
#117239=CARTESIAN_POINT('Ctrl Pts',(108.13577267282,101.072941965654,13.3817903230079));
#117240=CARTESIAN_POINT('Ctrl Pts',(108.134287472998,101.067424054344,13.3763586011588));
#117241=CARTESIAN_POINT('Ctrl Pts',(108.133450380804,101.061595598257,13.3711390179996));
#117242=CARTESIAN_POINT('Ctrl Pts',(108.133449028561,101.061586168332,13.3711305746632));
#117243=CARTESIAN_POINT('Ctrl Pts',(108.133372024746,101.061048344506,13.3706491043385));
#117244=CARTESIAN_POINT('Ctrl Pts',(108.133301532028,101.060517556687,13.3701778299736));
#117245=CARTESIAN_POINT('Ctrl Pts',(108.132354587471,101.052767542803,13.363355058005));
#117246=CARTESIAN_POINT('Ctrl Pts',(108.132611950269,101.045070458595,13.3574269943106));
#117247=CARTESIAN_POINT('Ctrl Pts',(108.133859786615,101.037129238406,13.3520065954183));
#117248=CARTESIAN_POINT('Ctrl Pts',(108.136153855024,101.022529805763,13.3420415338721));
#117249=CARTESIAN_POINT('Ctrl Pts',(108.141776453261,101.007092279183,13.3337684919388));
#117250=CARTESIAN_POINT('Ctrl Pts',(108.151017897746,100.990184491279,13.3268926659614));
#117251=CARTESIAN_POINT('Ctrl Pts',(108.152234870555,100.988065222768,13.326072377808));
#117252=CARTESIAN_POINT('Ctrl Pts',(108.153732468706,100.985578679989,13.3251593473622));
#117253=CARTESIAN_POINT('Ctrl Pts',(108.153965964583,100.985193635211,13.3250190904011));
#117254=CARTESIAN_POINT('Ctrl Pts',(108.161801649311,100.972358987473,13.3203811939596));
#117255=CARTESIAN_POINT('Ctrl Pts',(108.170791177867,100.960359338602,13.31722387908));
#117256=CARTESIAN_POINT('Ctrl Pts',(108.190299215108,100.937516537108,13.312910187593));
#117257=CARTESIAN_POINT('Ctrl Pts',(108.200790086659,100.926653331488,13.3117183211069));
#117258=CARTESIAN_POINT('Ctrl Pts',(108.211771110626,100.916106638209,13.3111243476578));
#117259=CARTESIAN_POINT('Ctrl Pts',(108.211957947123,100.915927413873,13.3111144177358));
#117260=CARTESIAN_POINT('Ctrl Pts',(108.212144889118,100.915748309835,13.3111046578429));
#117261=CARTESIAN_POINT('Ctrl Pts',(108.24207117356,100.887076751098,13.3095422623428));
#117262=CARTESIAN_POINT('Ctrl Pts',(108.274648299874,100.861513164794,13.3123197906567));
#117263=CARTESIAN_POINT('Ctrl Pts',(108.323804641334,100.826882364359,13.3196269416335));
#117264=CARTESIAN_POINT('Ctrl Pts',(108.339673113065,100.816274430647,13.322437456137));
#117265=CARTESIAN_POINT('Ctrl Pts',(108.355609411427,100.80594788316,13.3255168097249));
#117266=CARTESIAN_POINT('Ctrl Pts',(108.355659008924,100.805915748292,13.3255263963647));
#117267=CARTESIAN_POINT('Ctrl Pts',(108.355708607723,100.805883616349,13.3255359862239));
#117268=CARTESIAN_POINT('Ctrl Pts',(108.40559755053,100.773563707345,13.3351819444109));
#117269=CARTESIAN_POINT('Ctrl Pts',(108.456791212138,100.744211241228,13.3480834087105));
#117270=CARTESIAN_POINT('Ctrl Pts',(108.508696342846,100.716470043631,13.3627369168969));
#117271=CARTESIAN_POINT('Ctrl Pts',(108.914496420732,101.17262948328,14.0079398242289));
#117272=CARTESIAN_POINT('Ctrl Pts',(108.730832894456,101.848625380797,14.4141604967962));
#117273=CARTESIAN_POINT('Ctrl Pts',(108.305124361147,101.852016416333,15.1026461290594));
#117274=CARTESIAN_POINT('Ctrl Pts',(108.772637816033,101.186279426858,13.9197324467645));
#117275=CARTESIAN_POINT('Ctrl Pts',(108.590618136631,101.792734970369,14.2723223765983));
#117276=CARTESIAN_POINT('Ctrl Pts',(108.20002666423,101.866093777151,14.8792696204129));
#117277=CARTESIAN_POINT('Ctrl Pts',(108.632460646173,101.195611623309,13.8289697051624));
#117278=CARTESIAN_POINT('Ctrl Pts',(108.449959854003,101.733446457996,14.1270337274861));
#117279=CARTESIAN_POINT('Ctrl Pts',(108.098699550162,101.863237603432,14.646148666258));
#117280=CARTESIAN_POINT('Ctrl Pts',(108.448605208788,101.189839289065,13.6952139634547));
#117281=CARTESIAN_POINT('Ctrl Pts',(108.266671299274,101.615799508953,13.9050006888874));
#117282=CARTESIAN_POINT('Ctrl Pts',(107.972768759536,101.787017587617,14.2829414396446));
#117283=CARTESIAN_POINT('Ctrl Pts',(108.40027081113,101.1864922302,13.6585564635115));
#117284=CARTESIAN_POINT('Ctrl Pts',(108.219394105477,101.581537412368,13.8445584694332));
#117285=CARTESIAN_POINT('Ctrl Pts',(107.940397916783,101.759616284782,14.1816840839752));
#117286=CARTESIAN_POINT('Ctrl Pts',(108.307078980862,101.17352815497,13.5826292559705));
#117287=CARTESIAN_POINT('Ctrl Pts',(108.129403722232,101.500551324804,13.7168630542936));
#117288=CARTESIAN_POINT('Ctrl Pts',(107.880552147268,101.680593619883,13.9661897982549));
#117289=CARTESIAN_POINT('Ctrl Pts',(108.261902966769,101.164286178034,13.5434320990274));
#117290=CARTESIAN_POINT('Ctrl Pts',(108.086192002138,101.45478993333,13.6500235283132));
#117291=CARTESIAN_POINT('Ctrl Pts',(107.852712164979,101.630387066838,13.8524974308689));
#117292=CARTESIAN_POINT('Ctrl Pts',(108.200624547787,101.139387187032,13.4803954037663));
#117293=CARTESIAN_POINT('Ctrl Pts',(108.029603896823,101.362152241886,13.5364282352724));
#117294=CARTESIAN_POINT('Ctrl Pts',(107.819745810168,101.512567173501,13.6602002526015));
#117295=CARTESIAN_POINT('Ctrl Pts',(108.181660164411,101.129377615922,13.4590479229884));
#117296=CARTESIAN_POINT('Ctrl Pts',(108.012508524884,101.327962592743,13.4971675078509));
#117297=CARTESIAN_POINT('Ctrl Pts',(107.81043715417,101.466838299229,13.5935915898385));
#117298=CARTESIAN_POINT('Ctrl Pts',(108.14980798314,101.102224255895,13.4149703014669));
#117299=CARTESIAN_POINT('Ctrl Pts',(107.985620904503,101.244509808477,13.4118212638153));
#117300=CARTESIAN_POINT('Ctrl Pts',(107.7987899139,101.348448819086,13.4499886804975));
#117301=CARTESIAN_POINT('Ctrl Pts',(108.136710280521,101.084293435457,13.3914657129311));
#117302=CARTESIAN_POINT('Ctrl Pts',(107.975694995683,101.193168617957,13.3639877677239));
#117303=CARTESIAN_POINT('Ctrl Pts',(107.796609193635,101.272561814919,13.3701816029123));
#117304=CARTESIAN_POINT('Ctrl Pts',(108.130193189522,101.038916619199,13.3508292111842));
#117305=CARTESIAN_POINT('Ctrl Pts',(107.977192791128,101.074403302944,13.2706997514112));
#117306=CARTESIAN_POINT('Ctrl Pts',(107.809543945005,101.088220316205,13.2188091439702));
#117307=CARTESIAN_POINT('Ctrl Pts',(108.138351527978,101.011130421465,13.3345476004383));
#117308=CARTESIAN_POINT('Ctrl Pts',(107.990265681653,101.006389823336,13.2259553225881));
#117309=CARTESIAN_POINT('Ctrl Pts',(107.825880377627,100.978855474478,13.1492157449992));
#117310=CARTESIAN_POINT('Ctrl Pts',(108.168653420928,100.96079905884,13.3160581790882));
#117311=CARTESIAN_POINT('Ctrl Pts',(108.029541494113,100.888304296616,13.1600860732866));
#117312=CARTESIAN_POINT('Ctrl Pts',(107.866216914278,100.785250122581,13.0527177466997));
#117313=CARTESIAN_POINT('Ctrl Pts',(108.189512938617,100.937487876546,13.3123310404246));
#117314=CARTESIAN_POINT('Ctrl Pts',(108.054662869538,100.835652480706,13.1361398347599));
#117315=CARTESIAN_POINT('Ctrl Pts',(107.88962391086,100.697558769926,13.0210165826927));
#117316=CARTESIAN_POINT('Ctrl Pts',(108.25573132723,100.873886159378,13.3087472811596));
#117317=CARTESIAN_POINT('Ctrl Pts',(108.132856782552,100.693580146976,13.0789500602825));
#117318=CARTESIAN_POINT('Ctrl Pts',(107.959935437058,100.461002370679,12.95220781591));
#117319=CARTESIAN_POINT('Ctrl Pts',(108.305583074878,100.838364796236,13.3158505861855));
#117320=CARTESIAN_POINT('Ctrl Pts',(108.189692751349,100.617154320159,13.0587215555149));
#117321=CARTESIAN_POINT('Ctrl Pts',(108.008124633794,100.332616543174,12.9382215393362));
#117322=CARTESIAN_POINT('Ctrl Pts',(108.443761769833,100.748825995215,13.3425502977495));
#117323=CARTESIAN_POINT('Ctrl Pts',(108.346832549572,100.423553197503,13.0168399048518));
#117324=CARTESIAN_POINT('Ctrl Pts',(108.13831857685,100.012628215299,12.9265051018737));
#117325=CARTESIAN_POINT('Ctrl Pts',(108.53591133348,100.701033963052,13.3697455155312));
#117326=CARTESIAN_POINT('Ctrl Pts',(108.449678146718,100.322395390709,13.0097120501398));
#117327=CARTESIAN_POINT('Ctrl Pts',(108.220390846281,99.8476322716034,12.9548495960112));
#117328=CARTESIAN_POINT('Ctrl Pts',(108.628730967145,100.655053149769,13.3987411859789));
#117329=CARTESIAN_POINT('Ctrl Pts',(108.552836479883,100.222619016159,13.0038336817905));
#117330=CARTESIAN_POINT('Ctrl Pts',(108.303297007854,99.6880918760179,12.9898615895496));
#117331=CARTESIAN_POINT('Origin',(108.076046444418,100.366733084204,14.9655404111866));
#117332=CARTESIAN_POINT('Origin',(134.19887294995,100.640959361464,51.5));
#117333=CARTESIAN_POINT('Ctrl Pts',(108.219727493236,101.858917829051,14.9131911661305));
#117334=CARTESIAN_POINT('Ctrl Pts',(108.261808866074,101.855811826645,14.9401555736737));
#117335=CARTESIAN_POINT('Ctrl Pts',(108.303903218439,101.852703838394,14.9670990002567));
#117336=CARTESIAN_POINT('Ctrl Pts',(108.346010445703,101.849593880304,14.9940216150074));
#117337=CARTESIAN_POINT('Ctrl Pts',(110.9416786754,101.821754157221,16.6105406048923));
#117338=CARTESIAN_POINT('Ctrl Pts',(111.122904632651,101.644268202527,16.5719086845927));
#117339=CARTESIAN_POINT('Ctrl Pts',(111.358649786703,101.576194449207,16.4968971960679));
#117340=CARTESIAN_POINT('Ctrl Pts',(110.907293169635,101.818721776356,16.5398321836232));
#117341=CARTESIAN_POINT('Ctrl Pts',(111.072676278443,101.642986039855,16.4841832111543));
#117342=CARTESIAN_POINT('Ctrl Pts',(111.288279754294,101.566242524365,16.3877369803814));
#117343=CARTESIAN_POINT('Ctrl Pts',(110.854904213631,101.82270065988,16.4756478640137));
#117344=CARTESIAN_POINT('Ctrl Pts',(111.003116675139,101.643071207815,16.4014673766489));
#117345=CARTESIAN_POINT('Ctrl Pts',(111.200199557218,101.557809318853,16.2836867549652));
#117346=CARTESIAN_POINT('Ctrl Pts',(110.709560955162,101.854871899593,16.3600477638147));
#117347=CARTESIAN_POINT('Ctrl Pts',(110.822634629942,101.654531989093,16.2509249024213));
#117348=CARTESIAN_POINT('Ctrl Pts',(110.986936919282,101.552222666967,16.0848371623958));
#117349=CARTESIAN_POINT('Ctrl Pts',(110.619869672761,101.882463034917,16.3112472530569));
#117350=CARTESIAN_POINT('Ctrl Pts',(110.71510809229,101.665843188955,16.1860949810044));
#117351=CARTESIAN_POINT('Ctrl Pts',(110.866609670771,101.555306998861,15.9945477578028));
#117352=CARTESIAN_POINT('Ctrl Pts',(110.421101275694,101.954396080372,16.2278472524431));
#117353=CARTESIAN_POINT('Ctrl Pts',(110.483036256915,101.696562609498,16.076514685252));
#117354=CARTESIAN_POINT('Ctrl Pts',(110.613373182776,101.571431280268,15.8301888438153));
#117355=CARTESIAN_POINT('Ctrl Pts',(110.313066449694,101.998090188398,16.19341342159));
#117356=CARTESIAN_POINT('Ctrl Pts',(110.35872436382,101.71570529272,16.0317693757562));
#117357=CARTESIAN_POINT('Ctrl Pts',(110.481583911236,101.584143153627,15.7565784137402));
#117358=CARTESIAN_POINT('Ctrl Pts',(110.091643600184,102.092016981959,16.134422358289));
#117359=CARTESIAN_POINT('Ctrl Pts',(110.107399920415,101.755240466598,15.9581000531054));
#117360=CARTESIAN_POINT('Ctrl Pts',(110.217579678311,101.613907300713,15.6223757806051));
#117361=CARTESIAN_POINT('Ctrl Pts',(109.977256750409,102.142629117616,16.1095993284101));
#117362=CARTESIAN_POINT('Ctrl Pts',(109.978396848826,101.775925846847,15.9288175106257));
#117363=CARTESIAN_POINT('Ctrl Pts',(110.084153854479,101.631052913433,15.5611760730049));
#117364=CARTESIAN_POINT('Ctrl Pts',(109.627102108948,102.299615393525,16.0446060791122));
#117365=CARTESIAN_POINT('Ctrl Pts',(109.583285605351,101.835511324331,15.8584490739481));
#117366=CARTESIAN_POINT('Ctrl Pts',(109.680774568543,101.685101447747,15.3895092374532));
#117367=CARTESIAN_POINT('Ctrl Pts',(109.388661682915,102.408997234681,16.0143172610446));
#117368=CARTESIAN_POINT('Ctrl Pts',(109.317773891473,101.869839371564,15.8379959251746));
#117369=CARTESIAN_POINT('Ctrl Pts',(109.412471878012,101.723770232221,15.2925155579689));
#117370=CARTESIAN_POINT('Ctrl Pts',(108.910211316713,102.621163874619,15.9718437558632));
#117371=CARTESIAN_POINT('Ctrl Pts',(108.805404382693,101.90745743551,15.8436789473375));
#117372=CARTESIAN_POINT('Ctrl Pts',(108.878527894045,101.793953870653,15.1233562890074));
#117373=CARTESIAN_POINT('Ctrl Pts',(108.669452661549,102.724697152727,15.9597608836619));
#117374=CARTESIAN_POINT('Ctrl Pts',(108.55172117062,101.909166762232,15.8741536721637));
#117375=CARTESIAN_POINT('Ctrl Pts',(108.612333888908,101.825955823613,15.0512007404904));
#117376=CARTESIAN_POINT('Ctrl Pts',(108.427846264929,102.819853945307,15.9587238614976));
#117377=CARTESIAN_POINT('Ctrl Pts',(108.338331438289,101.883327150875,15.9344925588509));
#117378=CARTESIAN_POINT('Ctrl Pts',(108.346010445703,101.849593880304,14.994021615012));
#117379=CARTESIAN_POINT('',(111.358649786696,101.576194449209,16.4968971960723));
#117380=CARTESIAN_POINT('Origin',(111.564213931405,102.529912612122,16.2774318271884));
#117381=CARTESIAN_POINT('Ctrl Pts',(111.358649786703,101.576194449207,16.4968971960679));
#117382=CARTESIAN_POINT('Ctrl Pts',(111.334857187935,101.572829635133,16.4599893706802));
#117383=CARTESIAN_POINT('Ctrl Pts',(111.309540172994,101.569711922868,16.4244373936334));
#117384=CARTESIAN_POINT('Ctrl Pts',(111.282843284169,101.566954173187,16.39006844613));
#117385=CARTESIAN_POINT('Ctrl Pts',(111.254292977553,101.564004968151,16.3533134521043));
#117386=CARTESIAN_POINT('Ctrl Pts',(111.224164967259,101.561466966916,16.3179114152898));
#117387=CARTESIAN_POINT('Ctrl Pts',(111.192584726242,101.559446314018,16.2836716149273));
#117388=CARTESIAN_POINT('Ctrl Pts',(111.161004485225,101.55742566112,16.2494318145647));
#117389=CARTESIAN_POINT('Ctrl Pts',(111.127971873866,101.555921599357,16.216354428698));
#117390=CARTESIAN_POINT('Ctrl Pts',(111.093561502078,101.555019491092,16.1842672564678));
#117391=CARTESIAN_POINT('Ctrl Pts',(111.088724872287,101.554892693168,16.179757169391));
#117392=CARTESIAN_POINT('Ctrl Pts',(111.083870933958,101.554778252724,16.1752759517715));
#117393=CARTESIAN_POINT('Ctrl Pts',(111.079000444006,101.554675917674,16.1708229797764));
#117394=CARTESIAN_POINT('Ctrl Pts',(111.045936867304,101.553981210814,16.1405937456404));
#117395=CARTESIAN_POINT('Ctrl Pts',(111.011954440646,101.553841025308,16.1115218782682));
#117396=CARTESIAN_POINT('Ctrl Pts',(110.977222230915,101.554202105395,16.0834513479359));
#117397=CARTESIAN_POINT('Ctrl Pts',(110.939210544268,101.554597279304,16.0527303482849));
#117398=CARTESIAN_POINT('Ctrl Pts',(110.900300401965,101.555592745841,16.023208505596));
#117399=CARTESIAN_POINT('Ctrl Pts',(110.86065604119,101.557138192475,15.9947107381856));
#117400=CARTESIAN_POINT('Ctrl Pts',(110.821124593393,101.558679237449,15.9662941366138));
#117401=CARTESIAN_POINT('Ctrl Pts',(110.780861826765,101.560767313913,15.9388960051834));
#117402=CARTESIAN_POINT('Ctrl Pts',(110.739990396069,101.563370004403,15.9123699107281));
#117403=CARTESIAN_POINT('Ctrl Pts',(110.738582065252,101.563459686833,15.9114558855611));
#117404=CARTESIAN_POINT('Ctrl Pts',(110.737173147437,101.563549941267,15.9105429550823));
#117405=CARTESIAN_POINT('Ctrl Pts',(110.735763643675,101.563640764547,15.9096311123955));
#117406=CARTESIAN_POINT('Ctrl Pts',(110.654578723372,101.568872024583,15.8571105886051));
#117407=CARTESIAN_POINT('Ctrl Pts',(110.571053521771,101.576017015555,15.8079446016389));
#117408=CARTESIAN_POINT('Ctrl Pts',(110.486404303435,101.584454636815,15.7616084521068));
#117409=CARTESIAN_POINT('Ctrl Pts',(110.441052873649,101.588975153314,15.7367835255052));
#117410=CARTESIAN_POINT('Ctrl Pts',(110.395379470581,101.593866464738,15.7127708872075));
#117411=CARTESIAN_POINT('Ctrl Pts',(110.349577132576,101.599030728833,15.6894894399151));
#117412=CARTESIAN_POINT('Ctrl Pts',(110.245851024319,101.610725961871,15.6367651898566));
#117413=CARTESIAN_POINT('Ctrl Pts',(110.140717829713,101.62388064361,15.587418162083));
#117414=CARTESIAN_POINT('Ctrl Pts',(110.034212222035,101.637858962756,15.5405424606518));
#117415=CARTESIAN_POINT('Ctrl Pts',(110.014253646188,101.640478424294,15.531758207289));
#117416=CARTESIAN_POINT('Ctrl Pts',(109.994246889986,101.643126704531,15.5230606379293));
#117417=CARTESIAN_POINT('Ctrl Pts',(109.974192204793,101.645799462414,15.5144436344781));
#117418=CARTESIAN_POINT('Ctrl Pts',(109.966033939667,101.646886742878,15.5109382292287));
#117419=CARTESIAN_POINT('Ctrl Pts',(109.95786685306,101.647978218424,15.5074458609221));
#117420=CARTESIAN_POINT('Ctrl Pts',(109.949691017973,101.649073587736,15.5039661494676));
#117421=CARTESIAN_POINT('Ctrl Pts',(109.841928300692,101.663511253406,15.4581013347203));
#117422=CARTESIAN_POINT('Ctrl Pts',(109.733408615753,101.678492743235,15.4146856174189));
#117423=CARTESIAN_POINT('Ctrl Pts',(109.62418306777,101.693616991789,15.3735065280822));
#117424=CARTESIAN_POINT('Ctrl Pts',(109.515077849334,101.708724578545,15.3323728041501));
#117425=CARTESIAN_POINT('Ctrl Pts',(109.40526831189,101.723974611706,15.2934708888781));
#117426=CARTESIAN_POINT('Ctrl Pts',(109.29480917035,101.738928685781,15.2565545309387));
#117427=CARTESIAN_POINT('Ctrl Pts',(109.254259141965,101.744418391022,15.2430023763462));
#117428=CARTESIAN_POINT('Ctrl Pts',(109.213621606221,101.74986783517,15.2297174633888));
#117429=CARTESIAN_POINT('Ctrl Pts',(109.172899391854,101.755254022724,15.2166864001121));
#117430=CARTESIAN_POINT('Ctrl Pts',(109.16376911252,101.756461653441,15.2137647208865));
#117431=CARTESIAN_POINT('Ctrl Pts',(109.154634991052,101.757666070107,15.2108560581638));
#117432=CARTESIAN_POINT('Ctrl Pts',(109.145497022987,101.758867014401,15.2079602495987));
#117433=CARTESIAN_POINT('Ctrl Pts',(109.034417884102,101.773465430264,15.1727594347694));
#117434=CARTESIAN_POINT('Ctrl Pts',(108.922675126572,101.787638249573,15.1394573522985));
#117435=CARTESIAN_POINT('Ctrl Pts',(108.810137423966,101.80097220921,15.1083223239971));
#117436=CARTESIAN_POINT('Ctrl Pts',(108.698562521127,101.814192092116,15.0774536668526));
#117437=CARTESIAN_POINT('Ctrl Pts',(108.586206282249,101.826587745876,15.0487149603285));
#117438=CARTESIAN_POINT('Ctrl Pts',(108.472934863954,101.837715775343,15.0223972141362));
#117439=CARTESIAN_POINT('Ctrl Pts',(108.430756070664,101.84185951135,15.0125972946754));
#117440=CARTESIAN_POINT('Ctrl Pts',(108.388450315727,101.845827046857,15.003133372596));
#117441=CARTESIAN_POINT('Ctrl Pts',(108.346010445703,101.849593880304,14.994021615012));
#117442=CARTESIAN_POINT('Ctrl Pts',(105.203778879235,106.844304662948,16.5578492554415));
#117443=CARTESIAN_POINT('Ctrl Pts',(110.037573455553,102.524716243768,16.4063351240491));
#117444=CARTESIAN_POINT('Ctrl Pts',(114.873282192695,98.2061019934524,16.2815151973966));
#117445=CARTESIAN_POINT('Ctrl Pts',(119.710752262737,93.8883299356038,16.175904060701));
#117446=CARTESIAN_POINT('Ctrl Pts',(105.499418950107,109.532143067041,23.3084826073967));
#117447=CARTESIAN_POINT('Ctrl Pts',(110.65372543128,105.140546028528,23.1966963348083));
#117448=CARTESIAN_POINT('Ctrl Pts',(115.809657714807,100.749930710693,23.1031459564826));
#117449=CARTESIAN_POINT('Ctrl Pts',(120.967063070343,96.3602031157672,23.022583880626));
#117450=CARTESIAN_POINT('Ctrl Pts',(105.785551674258,112.231083493957,30.0548829194029));
#117451=CARTESIAN_POINT('Ctrl Pts',(111.260630700778,107.767344714416,29.9834701338447));
#117452=CARTESIAN_POINT('Ctrl Pts',(116.737030754717,103.304664039903,29.9217488310403));
#117453=CARTESIAN_POINT('Ctrl Pts',(122.214618283601,98.842946932162,29.8667404982254));
#117454=CARTESIAN_POINT('Ctrl Pts',(106.064578218039,114.936918304851,36.7986928663039));
#117455=CARTESIAN_POINT('Ctrl Pts',(111.860583181839,110.401027946711,36.7680821661755));
#117456=CARTESIAN_POINT('Ctrl Pts',(117.657597219333,105.866302505217,36.7385729110189));
#117457=CARTESIAN_POINT('Ctrl Pts',(123.455518268898,101.332629882867,36.7094701720389));
#117458=CARTESIAN_POINT('',(111.359634614645,101.871358015777,17.4934229428578));
#117459=CARTESIAN_POINT('Ctrl Pts',(110.9416786754,101.821754157221,16.6105406048927));
#117460=CARTESIAN_POINT('Ctrl Pts',(110.976802692028,101.836234512804,16.7069665386109));
#117461=CARTESIAN_POINT('Ctrl Pts',(111.015364007281,101.847072803362,16.8019706820248));
#117462=CARTESIAN_POINT('Ctrl Pts',(111.102442545072,101.863683852276,16.9995519782172));
#117463=CARTESIAN_POINT('Ctrl Pts',(111.151581463454,101.868801534759,17.1018717006565));
#117464=CARTESIAN_POINT('Ctrl Pts',(111.253241016579,101.87352507461,17.3007893882975));
#117465=CARTESIAN_POINT('Ctrl Pts',(111.305583277998,101.873317052212,17.3974615991569));
#117466=CARTESIAN_POINT('Ctrl Pts',(111.35963500102,101.871358457892,17.4934227342502));
#117467=CARTESIAN_POINT('',(123.330422573721,101.368963521709,36.5882872722121));
#117468=CARTESIAN_POINT('Origin',(5773.01420852405,7434.54979674115,303.450099948102));
#117469=CARTESIAN_POINT('Ctrl Pts',(111.359633841896,101.871357131547,17.4934233600729));
#117470=CARTESIAN_POINT('Ctrl Pts',(111.947749728832,101.850045003063,18.537542123077));
#117471=CARTESIAN_POINT('Ctrl Pts',(112.544430369928,101.827774016209,19.5767681949805));
#117472=CARTESIAN_POINT('Ctrl Pts',(113.758537442902,101.78125340732,21.653446058006));
#117473=CARTESIAN_POINT('Ctrl Pts',(114.376087025509,101.756990057139,22.6908245542412));
#117474=CARTESIAN_POINT('Ctrl Pts',(115.663113902535,101.705269358414,24.8161572122498));
#117475=CARTESIAN_POINT('Ctrl Pts',(116.333520060239,101.677708380711,25.9035370636849));
#117476=CARTESIAN_POINT('Ctrl Pts',(117.665324439321,101.621812741698,28.0273117098392));
#117477=CARTESIAN_POINT('Ctrl Pts',(118.326120019924,101.593545653452,29.0640909328255));
#117478=CARTESIAN_POINT('Ctrl Pts',(119.701161445103,101.53367568197,31.1884803283437));
#117479=CARTESIAN_POINT('Ctrl Pts',(120.416275438732,101.501974493154,32.2755252747014));
#117480=CARTESIAN_POINT('Ctrl Pts',(121.861935727138,101.436794133924,34.4394391607954));
#117481=CARTESIAN_POINT('Ctrl Pts',(122.592482137572,101.403314952986,35.516308217265));
#117482=CARTESIAN_POINT('Ctrl Pts',(123.330422570274,101.368963517287,36.5882872744484));
#117483=CARTESIAN_POINT('Ctrl Pts',(111.35963500102,101.871358457892,17.4934227342512));
#117484=CARTESIAN_POINT('Ctrl Pts',(111.576839660953,101.621738924637,17.3666869931291));
#117485=CARTESIAN_POINT('Ctrl Pts',(111.88392035717,101.586095937418,17.1935374992541));
#117486=CARTESIAN_POINT('Ctrl Pts',(111.199102424036,101.87717545202,17.2084200242789));
#117487=CARTESIAN_POINT('Ctrl Pts',(111.407695464279,101.648827022596,17.1114080319733));
#117488=CARTESIAN_POINT('Ctrl Pts',(111.691183896308,101.59660912103,16.9642129956545));
#117489=CARTESIAN_POINT('Ctrl Pts',(111.052821140292,101.867574156372,16.915659921585));
#117490=CARTESIAN_POINT('Ctrl Pts',(111.249478795424,101.662691540739,16.8469520764544));
#117491=CARTESIAN_POINT('Ctrl Pts',(111.510345910193,101.597647717413,16.7322129348823));
#117492=CARTESIAN_POINT('Ctrl Pts',(110.9416786754,101.821754157221,16.6105406048927));
#117493=CARTESIAN_POINT('Ctrl Pts',(111.122904632651,101.644268202527,16.5719086845931));
#117494=CARTESIAN_POINT('Ctrl Pts',(111.358649786704,101.576194449207,16.4968971960685));
#117495=CARTESIAN_POINT('',(111.88392035717,101.586095937418,17.1935374992541));
#117496=CARTESIAN_POINT('Origin',(111.979707723047,102.580885767316,17.1586380025516));
#117497=CARTESIAN_POINT('Ctrl Pts',(111.88392035717,101.586095937418,17.1935374992541));
#117498=CARTESIAN_POINT('Ctrl Pts',(111.836494726592,101.588682860307,17.1371088445949));
#117499=CARTESIAN_POINT('Ctrl Pts',(111.789616831827,101.59070747554,17.0803162658313));
#117500=CARTESIAN_POINT('Ctrl Pts',(111.743448064077,101.591958439717,17.0229942800821));
#117501=CARTESIAN_POINT('Ctrl Pts',(111.700070272883,101.593133781091,16.9691375009255));
#117502=CARTESIAN_POINT('Ctrl Pts',(111.657318000705,101.593626526527,16.9148133834643));
#117503=CARTESIAN_POINT('Ctrl Pts',(111.615358069917,101.593235975525,16.8598810603038));
#117504=CARTESIAN_POINT('Ctrl Pts',(111.575465076737,101.592864662985,16.8076546921449));
#117505=CARTESIAN_POINT('Ctrl Pts',(111.536287918436,101.591695207778,16.7548785640757));
#117506=CARTESIAN_POINT('Ctrl Pts',(111.498006548717,101.589527066277,16.7014282487091));
#117507=CARTESIAN_POINT('Ctrl Pts',(111.461976416799,101.587486428106,16.651121221351));
#117508=CARTESIAN_POINT('Ctrl Pts',(111.426739627398,101.584561248012,16.6002169644805));
#117509=CARTESIAN_POINT('Ctrl Pts',(111.392483160838,101.580556069234,16.5486087142657));
#117510=CARTESIAN_POINT('Ctrl Pts',(111.381094044256,101.579224482745,16.5314507164539));
#117511=CARTESIAN_POINT('Ctrl Pts',(111.369813615845,101.577773268309,16.5142148779501));
#117512=CARTESIAN_POINT('Ctrl Pts',(111.358649786706,101.576194449207,16.4968971960724));
#117513=CARTESIAN_POINT('Ctrl Pts',(105.760504450538,113.779516272366,37.6143223907801));
#117514=CARTESIAN_POINT('Ctrl Pts',(106.598538882094,114.862114352182,37.5859735623711));
#117515=CARTESIAN_POINT('Ctrl Pts',(106.343459788245,114.498450877298,36.2906714740983));
#117516=CARTESIAN_POINT('Ctrl Pts',(111.506441302078,109.334659574466,37.7307150596576));
#117517=CARTESIAN_POINT('Ctrl Pts',(112.425610635457,110.385458233221,37.7031989284227));
#117518=CARTESIAN_POINT('Ctrl Pts',(112.085647461621,110.049594007845,36.3911188378817));
#117519=CARTESIAN_POINT('Ctrl Pts',(117.25777554643,104.89678060956,37.8469250101661));
#117520=CARTESIAN_POINT('Ctrl Pts',(118.190696428902,105.968286886624,37.8188666308126));
#117521=CARTESIAN_POINT('Ctrl Pts',(117.833058830718,105.607471784386,36.4918263077435));
#117522=CARTESIAN_POINT('Ctrl Pts',(123.01449933364,100.465892467149,37.9629518995451));
#117523=CARTESIAN_POINT('Ctrl Pts',(123.894936615393,101.608995390187,37.933018696057));
#117524=CARTESIAN_POINT('Ctrl Pts',(123.585701834143,101.172133873279,36.5927664953353));
#117525=CARTESIAN_POINT('Ctrl Pts',(123.330422569914,101.368963516824,36.5882872746842));
#117526=CARTESIAN_POINT('Ctrl Pts',(123.344567314921,101.364218841721,36.6007408255095));
#117527=CARTESIAN_POINT('Ctrl Pts',(123.35830653956,101.359622773324,36.6135606602799));
#117528=CARTESIAN_POINT('Ctrl Pts',(123.37155913829,101.355226436787,36.6268414442323));
#117529=CARTESIAN_POINT('Ctrl Pts',(123.380053530229,101.352408558845,36.6353539017838));
#117530=CARTESIAN_POINT('Ctrl Pts',(123.388347174166,101.349672898267,36.644055721814));
#117531=CARTESIAN_POINT('Ctrl Pts',(123.396407845544,101.347035631511,36.6529706444814));
#117532=CARTESIAN_POINT('Ctrl Pts',(123.406726144166,101.343659720914,36.6643824524995));
#117533=CARTESIAN_POINT('Ctrl Pts',(123.416668108461,101.340442072504,36.6761452152671));
#117534=CARTESIAN_POINT('Ctrl Pts',(123.42617253042,101.337403154624,36.6883152066581));
#117535=CARTESIAN_POINT('Ctrl Pts',(123.435676952378,101.334364236743,36.700485198049));
#117536=CARTESIAN_POINT('Ctrl Pts',(123.444743907224,101.331504151974,36.7130625300203));
#117537=CARTESIAN_POINT('Ctrl Pts',(123.453305643832,101.328834900697,36.7261050067838));
#117538=CARTESIAN_POINT('Ctrl Pts',(123.464346015218,101.325392897424,36.7429232988977));
#117539=CARTESIAN_POINT('Ctrl Pts',(123.474542149246,101.322315337045,36.7606786121981));
#117540=CARTESIAN_POINT('Ctrl Pts',(123.483468799556,101.319715174403,36.7791588851177));
#117541=CARTESIAN_POINT('Ctrl Pts',(123.484488687634,101.319418100497,36.781270294142));
#117542=CARTESIAN_POINT('Ctrl Pts',(123.485492024225,101.319127282751,36.7833911194981));
#117543=CARTESIAN_POINT('Ctrl Pts',(123.486478191623,101.318842910106,36.785521008344));
#117544=CARTESIAN_POINT('Ctrl Pts',(123.490247873167,101.317755879332,36.7936626308388));
#117545=CARTESIAN_POINT('Ctrl Pts',(123.493766924344,101.316762860322,36.8019374441002));
#117546=CARTESIAN_POINT('Ctrl Pts',(123.497003158169,101.315874178488,36.8103276602534));
#117547=CARTESIAN_POINT('Ctrl Pts',(123.500366079428,101.314950707813,36.819046324539));
#117548=CARTESIAN_POINT('Ctrl Pts',(123.50340900476,101.314151858353,36.8278935479691));
#117549=CARTESIAN_POINT('Ctrl Pts',(123.506088590291,101.313495612145,36.8368419231798));
#117550=CARTESIAN_POINT('Ctrl Pts',(123.506556924753,101.313380914289,36.8384059085214));
#117551=CARTESIAN_POINT('Ctrl Pts',(123.507014013381,101.313270733324,36.8399732333606));
#117552=CARTESIAN_POINT('Ctrl Pts',(123.507459720437,101.313165086746,36.8415436812878));
#117553=CARTESIAN_POINT('Ctrl Pts',(123.511760851621,101.31214558349,36.856698708481));
#117554=CARTESIAN_POINT('Ctrl Pts',(123.51506395238,101.311495727766,36.8721233256764));
#117555=CARTESIAN_POINT('Ctrl Pts',(123.517238632335,101.311268199014,36.8877199851397));
#117556=CARTESIAN_POINT('Ctrl Pts',(123.517955673129,101.311193177677,36.8928625538475));
#117557=CARTESIAN_POINT('Ctrl Pts',(123.518550353874,101.311163947481,36.8980235312693));
#117558=CARTESIAN_POINT('Ctrl Pts',(123.519018972407,101.311182081362,36.9031985700456));
#117559=CARTESIAN_POINT('Ctrl Pts',(123.519738922911,101.311209940902,36.9111491129839));
#117560=CARTESIAN_POINT('Ctrl Pts',(123.520143863075,101.311361122477,36.9191074888081));
#117561=CARTESIAN_POINT('Ctrl Pts',(123.520244689269,101.311626254362,36.9270583183522));
#117562=CARTESIAN_POINT('Ctrl Pts',(123.520332912189,101.311858244762,36.9340152942033));
#117563=CARTESIAN_POINT('Ctrl Pts',(123.520188309068,101.312177492206,36.9409664785514));
#117564=CARTESIAN_POINT('Ctrl Pts',(123.519818694518,101.312578378036,36.9479012916485));
#117565=CARTESIAN_POINT('Ctrl Pts',(123.518942246389,101.313528978154,36.9643454601934));
#117566=CARTESIAN_POINT('Ctrl Pts',(123.516823047332,101.314919026044,36.9807054219959));
#117567=CARTESIAN_POINT('Ctrl Pts',(123.513540083454,101.316715597475,36.9968257081787));
#117568=CARTESIAN_POINT('Ctrl Pts',(123.510185647895,101.318551281119,37.0132969406397));
#117569=CARTESIAN_POINT('Ctrl Pts',(123.505616471673,101.320811438833,37.0295172464741));
#117570=CARTESIAN_POINT('Ctrl Pts',(123.499974413748,101.323451530676,37.0453340385319));
#117571=CARTESIAN_POINT('Ctrl Pts',(123.494837660774,101.325855174845,37.0597342724054));
#117572=CARTESIAN_POINT('Ctrl Pts',(123.488812646245,101.328573708224,37.0737999442829));
#117573=CARTESIAN_POINT('Ctrl Pts',(123.482042615298,101.331565857895,37.0874316770025));
#117574=CARTESIAN_POINT('Ctrl Pts',(123.479410223917,101.332729295561,37.0927321041357));
#117575=CARTESIAN_POINT('Ctrl Pts',(123.476677171813,101.333925331171,37.0979656803113));
#117576=CARTESIAN_POINT('Ctrl Pts',(123.473848323173,101.335154693894,37.1031284800887));
#117577=CARTESIAN_POINT('Ctrl Pts',(123.472907876163,101.335563393914,37.1048448460852));
#117578=CARTESIAN_POINT('Ctrl Pts',(123.471957045813,101.335975491867,37.1065541095185));
#117579=CARTESIAN_POINT('Ctrl Pts',(123.470996134927,101.336390916874,37.1082560945235));
#117580=CARTESIAN_POINT('Ctrl Pts',(123.46425633452,101.339304695532,37.120193766781));
#117581=CARTESIAN_POINT('Ctrl Pts',(123.45701542075,101.342387694007,37.1317675839152));
#117582=CARTESIAN_POINT('Ctrl Pts',(123.449359283714,101.345613471212,37.1429959422839));
#117583=CARTESIAN_POINT('Ctrl Pts',(123.440132314925,101.349501090446,37.1565280553757));
#117584=CARTESIAN_POINT('Ctrl Pts',(123.430300510188,101.353597474055,37.1695589121439));
#117585=CARTESIAN_POINT('Ctrl Pts',(123.420014486731,101.35784687936,37.1821187641336));
#117586=CARTESIAN_POINT('Ctrl Pts',(123.417498168442,101.358886431363,37.1851913397894));
#117587=CARTESIAN_POINT('Ctrl Pts',(123.414954454282,101.359935248949,37.1882357622394));
#117588=CARTESIAN_POINT('Ctrl Pts',(123.412385154146,101.360992712451,37.1912525344415));
#117589=CARTESIAN_POINT('Ctrl Pts',(123.402304573002,101.365141642539,37.203088760404));
#117590=CARTESIAN_POINT('Ctrl Pts',(123.391824269082,101.369423548194,37.2145141664498));
#117591=CARTESIAN_POINT('Ctrl Pts',(123.381097732777,101.373778634695,37.2255124459488));
#117592=CARTESIAN_POINT('Ctrl Pts',(123.377914733845,101.375070965722,37.2287760821217));
#117593=CARTESIAN_POINT('Ctrl Pts',(123.374707653869,101.376370237847,37.2320059763485));
#117594=CARTESIAN_POINT('Ctrl Pts',(123.371479218354,101.377675295287,37.2352028515461));
#117595=CARTESIAN_POINT('Ctrl Pts',(123.354951651382,101.384356371658,37.2515688494671));
#117596=CARTESIAN_POINT('Ctrl Pts',(123.337718029937,101.391267827689,37.2671689030485));
#117597=CARTESIAN_POINT('Ctrl Pts',(123.319934918457,101.398360107876,37.2821254095821));
#117598=CARTESIAN_POINT('Ctrl Pts',(123.301244360305,101.405814296948,37.2978451251919));
#117599=CARTESIAN_POINT('Ctrl Pts',(123.281946414529,101.413468105317,37.3128539051735));
#117600=CARTESIAN_POINT('Ctrl Pts',(123.262167488993,101.421275510936,37.3272715779358));
#117601=CARTESIAN_POINT('Ctrl Pts',(123.25882412628,101.42259524839,37.3297086926033));
#117602=CARTESIAN_POINT('Ctrl Pts',(123.255466906004,101.423919402317,37.3321288691766));
#117603=CARTESIAN_POINT('Ctrl Pts',(123.252096304341,101.425247784049,37.3345326292739));
#117604=CARTESIAN_POINT('Ctrl Pts',(123.229993328995,101.433958747733,37.3502954679277));
#117605=CARTESIAN_POINT('Ctrl Pts',(123.207512920372,101.442767932398,37.3652296444851));
#117606=CARTESIAN_POINT('Ctrl Pts',(123.184733433474,101.451664160302,37.3794852332504));
#117607=CARTESIAN_POINT('Ctrl Pts',(123.160417070962,101.461160594688,37.394702611314));
#117608=CARTESIAN_POINT('Ctrl Pts',(123.135759469351,101.470756086338,37.4091467572848));
#117609=CARTESIAN_POINT('Ctrl Pts',(123.110798921712,101.480445769802,37.4229692077681));
#117610=CARTESIAN_POINT('Ctrl Pts',(123.099447117623,101.484852539636,37.4292555181564));
#117611=CARTESIAN_POINT('Ctrl Pts',(123.088031949792,101.489278917854,37.4354128342535));
#117612=CARTESIAN_POINT('Ctrl Pts',(123.07655386225,101.493725059166,37.4414535061325));
#117613=CARTESIAN_POINT('Ctrl Pts',(123.044716343382,101.506057610856,37.4582089110921));
#117614=CARTESIAN_POINT('Ctrl Pts',(123.012440316367,101.518525284653,37.4740468558099));
#117615=CARTESIAN_POINT('Ctrl Pts',(122.979864241032,101.531072358146,37.4891190316241));
#117616=CARTESIAN_POINT('Ctrl Pts',(122.961261985903,101.538237244028,37.497725852948));
#117617=CARTESIAN_POINT('Ctrl Pts',(122.942560884288,101.545428193931,37.5060823301321));
#117618=CARTESIAN_POINT('Ctrl Pts',(122.923779921835,101.552636272773,37.5142121143601));
#117619=CARTESIAN_POINT('Ctrl Pts',(122.88704861497,101.566733641664,37.5301121301323));
#117620=CARTESIAN_POINT('Ctrl Pts',(122.849883521799,101.580960438221,37.5451853552783));
#117621=CARTESIAN_POINT('Ctrl Pts',(122.812405603125,101.595275838575,37.5595371007426));
#117622=CARTESIAN_POINT('Ctrl Pts',(122.791311160796,101.603333260061,37.5676149790702));
#117623=CARTESIAN_POINT('Ctrl Pts',(122.770116649967,101.611419081322,37.5754639318566));
#117624=CARTESIAN_POINT('Ctrl Pts',(122.748837427239,101.619528200072,37.583100139133));
#117625=CARTESIAN_POINT('Ctrl Pts',(122.699812499074,101.638210694695,37.6006930990811));
#117626=CARTESIAN_POINT('Ctrl Pts',(122.650293779145,101.657033493529,37.6171737958909));
#117627=CARTESIAN_POINT('Ctrl Pts',(122.600643319787,101.67586733436,37.6326365318911));
#117628=CARTESIAN_POINT('Ctrl Pts',(122.580671019845,101.683443399576,37.6388565428501));
#117629=CARTESIAN_POINT('Ctrl Pts',(122.560676851462,101.691021473572,37.6449117138018));
#117630=CARTESIAN_POINT('Ctrl Pts',(122.540682335586,101.698593983021,37.6508077381411));
#117631=CARTESIAN_POINT('Ctrl Pts',(122.485781470213,101.719386550561,37.6669970192667));
#117632=CARTESIAN_POINT('Ctrl Pts',(122.430701660835,101.740195157538,37.6820510262896));
#117633=CARTESIAN_POINT('Ctrl Pts',(122.375451973965,101.761038491711,37.6961392792547));
#117634=CARTESIAN_POINT('Ctrl Pts',(122.362576209159,101.765895964827,37.6994225020562));
#117635=CARTESIAN_POINT('Ctrl Pts',(122.349691093221,101.770755159394,37.7026531853988));
#117636=CARTESIAN_POINT('Ctrl Pts',(122.336796525162,101.775616027209,37.7058333024924));
#117637=CARTESIAN_POINT('Ctrl Pts',(122.276322763228,101.79841283294,37.7207476170439));
#117638=CARTESIAN_POINT('Ctrl Pts',(122.215643252656,101.821249844919,37.7345515990315));
#117639=CARTESIAN_POINT('Ctrl Pts',(122.154732266708,101.844134159245,37.7474057408715));
#117640=CARTESIAN_POINT('Ctrl Pts',(122.146925048428,101.847067338446,37.7490533105109));
#117641=CARTESIAN_POINT('Ctrl Pts',(122.13911399301,101.850001249144,37.7506852352477));
#117642=CARTESIAN_POINT('Ctrl Pts',(122.131299017506,101.852935867953,37.7523018165159));
#117643=CARTESIAN_POINT('Ctrl Pts',(122.108373352426,101.861544735367,37.7570441475326));
#117644=CARTESIAN_POINT('Ctrl Pts',(122.085399980218,101.870166079982,37.7616567071971));
#117645=CARTESIAN_POINT('Ctrl Pts',(122.062382241907,101.878799082757,37.7661440466039));
#117646=CARTESIAN_POINT('Ctrl Pts',(121.985683449735,101.907565631265,37.7810965805115));
#117647=CARTESIAN_POINT('Ctrl Pts',(121.908637289433,101.936407224271,37.7946347352994));
#117648=CARTESIAN_POINT('Ctrl Pts',(121.831355979084,101.965290884184,37.8069098937856));
#117649=CARTESIAN_POINT('Ctrl Pts',(121.744331157567,101.997816152419,37.8207326857587));
#117650=CARTESIAN_POINT('Ctrl Pts',(121.657006909336,102.03039480023,37.8329542134893));
#117651=CARTESIAN_POINT('Ctrl Pts',(121.569490747869,102.062991531276,37.84373283789));
#117652=CARTESIAN_POINT('Ctrl Pts',(121.499388062093,102.089102347331,37.8523667919713));
#117653=CARTESIAN_POINT('Ctrl Pts',(121.42916072278,102.115225150101,37.8600735714687));
#117654=CARTESIAN_POINT('Ctrl Pts',(121.358853721272,102.141344865397,37.8669119891298));
#117655=CARTESIAN_POINT('Ctrl Pts',(103.717941510864,-101.569711453265,
12.7334155622307));
#117656=CARTESIAN_POINT('Ctrl Pts',(102.534202676054,-102.240474237962,
12.2384585623251));
#117657=CARTESIAN_POINT('Ctrl Pts',(101.145378750847,-101.93249165587,12.5076380712591));
#117658=CARTESIAN_POINT('Ctrl Pts',(103.719702820745,-101.693550120688,
12.8910421916482));
#117659=CARTESIAN_POINT('Ctrl Pts',(102.536355658985,-102.363152548995,
12.39700901659));
#117660=CARTESIAN_POINT('Ctrl Pts',(101.148672922991,-102.055232165921,
12.6658368507261));
#117661=CARTESIAN_POINT('Ctrl Pts',(103.721449191626,-101.81731866049,13.0487166187901));
#117662=CARTESIAN_POINT('Ctrl Pts',(102.538486649859,-102.485798958006,
12.5556191986381));
#117663=CARTESIAN_POINT('Ctrl Pts',(101.151926321223,-102.177916811028,
12.8240786102771));
#117664=CARTESIAN_POINT('Ctrl Pts',(103.723181388279,-101.941017835834,
13.206438489482));
#117665=CARTESIAN_POINT('Ctrl Pts',(102.54059637278,-102.608411688893,12.7142865692333));
#117666=CARTESIAN_POINT('Ctrl Pts',(101.155140136949,-102.300545861835,
12.9823631212043));
#117667=CARTESIAN_POINT('',(101.150003298799,-102.105769843901,12.731050622312));
#117668=CARTESIAN_POINT('',(101.150003298799,-102.105769843901,12.731050622312));
#117669=CARTESIAN_POINT('',(103.723150576962,-101.938817645561,13.2036331647731));
#117670=CARTESIAN_POINT('Ctrl Pts',(103.717972836935,-101.57191410992,12.736219202979));
#117671=CARTESIAN_POINT('Ctrl Pts',(103.719713037036,-101.694280024018,
12.8919728610672));
#117672=CARTESIAN_POINT('Ctrl Pts',(103.721438706136,-101.816581022044,
13.0477777041455));
#117673=CARTESIAN_POINT('Ctrl Pts',(103.723150576963,-101.938817645559,
13.2036331647724));
#117674=CARTESIAN_POINT('Ctrl Pts',(101.150003298805,-102.105769843907,
12.7310506223171));
#117675=CARTESIAN_POINT('Ctrl Pts',(101.199446604332,-102.11083209822,12.7137734474213));
#117676=CARTESIAN_POINT('Ctrl Pts',(101.249379350552,-102.115415172119,
12.6980099886303));
#117677=CARTESIAN_POINT('Ctrl Pts',(101.352885099741,-102.123871716643,
12.6686584100452));
#117678=CARTESIAN_POINT('Ctrl Pts',(101.406503238004,-102.12768963713,12.6552461753752));
#117679=CARTESIAN_POINT('Ctrl Pts',(101.515428817294,-102.134329215445,
12.6315582066751));
#117680=CARTESIAN_POINT('Ctrl Pts',(101.570750086074,-102.137131186496,
12.6213448993808));
#117681=CARTESIAN_POINT('Ctrl Pts',(101.681800207351,-102.141605772307,
12.6045112409285));
#117682=CARTESIAN_POINT('Ctrl Pts',(101.737527709283,-102.143282832596,
12.5978767347627));
#117683=CARTESIAN_POINT('Ctrl Pts',(101.80245141551,-102.144552771318,12.5923301542914));
#117684=CARTESIAN_POINT('Ctrl Pts',(101.811366999296,-102.1447122868,12.5916159614083));
#117685=CARTESIAN_POINT('Ctrl Pts',(101.828940936934,-102.144997166931,
12.5903025024686));
#117686=CARTESIAN_POINT('Ctrl Pts',(101.837596997921,-102.145123324273,
12.5897004502107));
#117687=CARTESIAN_POINT('Ctrl Pts',(101.913999092442,-102.146111010108,
12.5847855987897));
#117688=CARTESIAN_POINT('Ctrl Pts',(101.981512360129,-102.146144487952,
12.5831044047921));
#117689=CARTESIAN_POINT('Ctrl Pts',(102.101908351107,-102.144724115175,
12.5848162645105));
#117690=CARTESIAN_POINT('Ctrl Pts',(102.15481622942,-102.143588114435,12.5871972363109));
#117691=CARTESIAN_POINT('Ctrl Pts',(102.268541847997,-102.140048721718,
12.5958170371692));
#117692=CARTESIAN_POINT('Ctrl Pts',(102.329532233412,-102.137457124682,
12.6026522636803));
#117693=CARTESIAN_POINT('Ctrl Pts',(102.428405502805,-102.132166633595,
12.6172190209627));
#117694=CARTESIAN_POINT('Ctrl Pts',(102.466523027347,-102.129858845645,
12.6236931880801));
#117695=CARTESIAN_POINT('Ctrl Pts',(102.523850838087,-102.125981639996,
12.6347335735804));
#117696=CARTESIAN_POINT('Ctrl Pts',(102.543313167684,-102.124592660762,
12.6387123887146));
#117697=CARTESIAN_POINT('Ctrl Pts',(102.629706504048,-102.11809888326,12.6574164583477));
#117698=CARTESIAN_POINT('Ctrl Pts',(102.69625385701,-102.112218737653,12.6746128312644));
#117699=CARTESIAN_POINT('Ctrl Pts',(102.825632636853,-102.099111431058,
12.7133818232904));
#117700=CARTESIAN_POINT('Ctrl Pts',(102.888513803892,-102.0919363729,12.7347872946856));
#117701=CARTESIAN_POINT('Ctrl Pts',(103.009702058219,-102.076566320824,
12.7809685590124));
#117702=CARTESIAN_POINT('Ctrl Pts',(103.068090276111,-102.068427008188,
12.8055644219254));
#117703=CARTESIAN_POINT('Ctrl Pts',(103.134201423966,-102.058372209068,
12.8361047332164));
#117704=CARTESIAN_POINT('Ctrl Pts',(103.143087358709,-102.057002759893,
12.8402673519972));
#117705=CARTESIAN_POINT('Ctrl Pts',(103.16837263891,-102.053054581127,12.8522771175465));
#117706=CARTESIAN_POINT('Ctrl Pts',(103.184710032897,-102.050440936698,
12.8602357126743));
#117707=CARTESIAN_POINT('Ctrl Pts',(103.25956058986,-102.038176555917,12.897618910854));
#117708=CARTESIAN_POINT('Ctrl Pts',(103.317144884601,-102.02794785059,12.9288978825132));
#117709=CARTESIAN_POINT('Ctrl Pts',(103.430478932321,-102.006205649412,
12.995584394059));
#117710=CARTESIAN_POINT('Ctrl Pts',(103.486210186633,-101.994682485594,
13.0310230767587));
#117711=CARTESIAN_POINT('Ctrl Pts',(103.59608442515,-101.970296444558,13.1062120334509));
#117712=CARTESIAN_POINT('Ctrl Pts',(103.650186054333,-101.957414624144,
13.1460236936556));
#117713=CARTESIAN_POINT('Ctrl Pts',(103.709707829631,-101.942278845821,
13.1929074800994));
#117714=CARTESIAN_POINT('Ctrl Pts',(103.716440138542,-101.940552570036,
13.1982561814963));
#117715=CARTESIAN_POINT('Ctrl Pts',(103.72315057696,-101.938817645564,13.2036331647744));
#117716=CARTESIAN_POINT('Ctrl Pts',(130.847245893717,-83.6736853058493,
19.2200839308272));
#117717=CARTESIAN_POINT('Ctrl Pts',(129.613939192716,-82.7365740027202,
17.1560284849716));
#117718=CARTESIAN_POINT('Ctrl Pts',(128.362847595895,-81.7923574752002,
15.1030763854704));
#117719=CARTESIAN_POINT('Ctrl Pts',(127.093213916616,-80.8423386259932,
13.0611225576965));
#117720=CARTESIAN_POINT('Ctrl Pts',(121.90432825149,-91.1856395769373,19.1467021837666));
#117721=CARTESIAN_POINT('Ctrl Pts',(121.030758921698,-90.0597618947637,
17.0723594307313));
#117722=CARTESIAN_POINT('Ctrl Pts',(120.143389868516,-88.9266933432692,
15.005884455344));
#117723=CARTESIAN_POINT('Ctrl Pts',(119.241155616962,-87.7870998669982,
12.9461537277729));
#117724=CARTESIAN_POINT('Ctrl Pts',(112.96128879939,-98.6975023952944,19.0626682741444));
#117725=CARTESIAN_POINT('Ctrl Pts',(112.447485259947,-97.3828957156874,
16.9768584435487));
#117726=CARTESIAN_POINT('Ctrl Pts',(111.923886830644,-96.0610308706612,
14.8955097852725));
#117727=CARTESIAN_POINT('Ctrl Pts',(111.389140184353,-94.731942894273,12.8163774159627));
#117728=CARTESIAN_POINT('Ctrl Pts',(104.019660501376,-106.211078321198,
18.9669591037704));
#117729=CARTESIAN_POINT('Ctrl Pts',(103.865958071858,-104.708110471277,
16.8684350901392));
#117730=CARTESIAN_POINT('Ctrl Pts',(103.706569558579,-103.197915418935,
14.7708135386696));
#117731=CARTESIAN_POINT('Ctrl Pts',(103.539952175811,-101.679958810943,
12.6706696455497));
#117732=CARTESIAN_POINT('Ctrl Pts',(103.723150576963,-101.93881764556,13.2036331647724));
#117733=CARTESIAN_POINT('Ctrl Pts',(104.647682601801,-101.979232791847,
14.2963388154226));
#117734=CARTESIAN_POINT('Ctrl Pts',(105.586556467831,-102.019144929279,
15.376787677377));
#117735=CARTESIAN_POINT('Ctrl Pts',(106.536134193333,-102.058682692703,
16.4478022443953));
#117736=CARTESIAN_POINT('Ctrl Pts',(106.770427598082,-102.068438015474,
16.7120582844253));
#117737=CARTESIAN_POINT('Ctrl Pts',(107.005372830025,-102.078170540405,
16.9757398353656));
#117738=CARTESIAN_POINT('Ctrl Pts',(107.240915629179,-102.087882186629,
17.2388890040559));
#117739=CARTESIAN_POINT('Ctrl Pts',(126.762718659216,-81.2921578295543,
13.2107191513213));
#117740=CARTESIAN_POINT('Ctrl Pts',(127.380876744382,-81.6909500122239,
14.147226193344));
#117741=CARTESIAN_POINT('Ctrl Pts',(127.997697964296,-82.0872112101187,
15.0856719183273));
#117742=CARTESIAN_POINT('Ctrl Pts',(128.612967312861,-82.4810556273396,
16.0261547886776));
#117743=CARTESIAN_POINT('Ctrl Pts',(129.231601122286,-82.8770536934134,
16.9717804762581));
#117744=CARTESIAN_POINT('Ctrl Pts',(129.848665998465,-83.2706084554295,
17.9194656984209));
#117745=CARTESIAN_POINT('Ctrl Pts',(130.463894993575,-83.6618556113147,
18.8693041561268));
#117746=CARTESIAN_POINT('Ctrl Pts',(130.531404871787,-83.704787670848,18.9735311660865));
#117747=CARTESIAN_POINT('Ctrl Pts',(130.598892596908,-83.7476919641265,
19.0777840963697));
#117748=CARTESIAN_POINT('Ctrl Pts',(130.66635778137,-83.7905686849066,19.1820630657822));
#117749=CARTESIAN_POINT('Origin',(106.406057844252,-101.118428440871,18.0219419484801));
#117750=CARTESIAN_POINT('',(106.406057844252,-102.617514681399,17.9695927034263));
#117751=CARTESIAN_POINT('Origin',(106.406057844248,-101.118428440871,18.0219419484833));
#117752=CARTESIAN_POINT('Origin',(106.406057844252,-101.118428440871,18.0219419484801));
#117753=CARTESIAN_POINT('Origin',(-106.406057844252,-101.118428440871,18.0219419484801));
#117754=CARTESIAN_POINT('',(-106.406057844252,-102.617514681399,17.9695927034263));
#117755=CARTESIAN_POINT('Origin',(-106.406057844248,-101.118428440871,18.0219419484833));
#117756=CARTESIAN_POINT('Origin',(-106.406057844252,-101.118428440871,18.0219419484801));
#117757=CARTESIAN_POINT('Ctrl Pts',(-104.019660501376,-106.211078321198,
18.9669591037704));
#117758=CARTESIAN_POINT('Ctrl Pts',(-103.865958071858,-104.708110471277,
16.8684350901392));
#117759=CARTESIAN_POINT('Ctrl Pts',(-103.706569558579,-103.197915418935,
14.7708135386696));
#117760=CARTESIAN_POINT('Ctrl Pts',(-103.539952175811,-101.679958810943,
12.6706696455497));
#117761=CARTESIAN_POINT('Ctrl Pts',(-112.96128879939,-98.6975023952944,
19.0626682741444));
#117762=CARTESIAN_POINT('Ctrl Pts',(-112.447485259947,-97.3828957156875,
16.9768584435487));
#117763=CARTESIAN_POINT('Ctrl Pts',(-111.923886830644,-96.0610308706612,
14.8955097852725));
#117764=CARTESIAN_POINT('Ctrl Pts',(-111.389140184353,-94.731942894273,
12.8163774159627));
#117765=CARTESIAN_POINT('Ctrl Pts',(-121.90432825149,-91.1856395769371,
19.1467021837666));
#117766=CARTESIAN_POINT('Ctrl Pts',(-121.030758921699,-90.0597618947635,
17.0723594307313));
#117767=CARTESIAN_POINT('Ctrl Pts',(-120.143389868516,-88.926693343269,
15.0058844553439));
#117768=CARTESIAN_POINT('Ctrl Pts',(-119.241155616963,-87.7870998669979,
12.9461537277729));
#117769=CARTESIAN_POINT('Ctrl Pts',(-130.847245893718,-83.6736853058492,
19.2200839308272));
#117770=CARTESIAN_POINT('Ctrl Pts',(-129.613939192716,-82.7365740027201,
17.1560284849716));
#117771=CARTESIAN_POINT('Ctrl Pts',(-128.362847595895,-81.7923574752001,
15.1030763854704));
#117772=CARTESIAN_POINT('Ctrl Pts',(-127.093213916616,-80.8423386259932,
13.0611225576965));
#117773=CARTESIAN_POINT('Ctrl Pts',(-126.762718659216,-81.2921578295543,
13.2107191513213));
#117774=CARTESIAN_POINT('Ctrl Pts',(-127.380876720115,-81.6909499965682,
14.1472261565795));
#117775=CARTESIAN_POINT('Ctrl Pts',(-127.997697915867,-82.0872111790067,
15.0856718446459));
#117776=CARTESIAN_POINT('Ctrl Pts',(-128.6129672404,-82.4810555809559,16.0261546779157));
#117777=CARTESIAN_POINT('Ctrl Pts',(-129.231600825137,-82.8770535033153,
16.9717800216966));
#117778=CARTESIAN_POINT('Ctrl Pts',(-129.848665477776,-83.2706081233893,
17.9194648985584));
#117779=CARTESIAN_POINT('Ctrl Pts',(-130.463894250793,-83.6618551389523,
18.8693030093617));
#117780=CARTESIAN_POINT('Ctrl Pts',(-130.531404376762,-83.7047873561436,
18.9735304013861));
#117781=CARTESIAN_POINT('Ctrl Pts',(-130.598892349478,-83.7476918068755,
19.0777837139239));
#117782=CARTESIAN_POINT('Ctrl Pts',(-130.66635778137,-83.7905686849069,
19.182063065782));
#117783=CARTESIAN_POINT('',(-103.723150576962,-101.938817645561,13.2036331647731));
#117784=CARTESIAN_POINT('Ctrl Pts',(-103.717972836935,-101.57191410992,
12.736219202979));
#117785=CARTESIAN_POINT('Ctrl Pts',(-103.719713037036,-101.694280024018,
12.8919728610672));
#117786=CARTESIAN_POINT('Ctrl Pts',(-103.721438706136,-101.816581022045,
13.0477777041454));
#117787=CARTESIAN_POINT('Ctrl Pts',(-103.723150576963,-101.938817645559,
13.2036331647724));
#117788=CARTESIAN_POINT('Ctrl Pts',(-103.723150576963,-101.93881764556,
13.2036331647724));
#117789=CARTESIAN_POINT('Ctrl Pts',(-104.647682683538,-101.97923279542,
14.2963389120271));
#117790=CARTESIAN_POINT('Ctrl Pts',(-105.586556633839,-102.019144936336,
15.376787868419));
#117791=CARTESIAN_POINT('Ctrl Pts',(-106.536134445185,-102.058682703189,
16.4478025284553));
#117792=CARTESIAN_POINT('Ctrl Pts',(-106.77042776645,-102.068438022449,
16.7120584733869));
#117793=CARTESIAN_POINT('Ctrl Pts',(-107.005372914424,-102.078170543885,
16.9757399296559));
#117794=CARTESIAN_POINT('Ctrl Pts',(-107.240915629179,-102.087882186629,
17.2388890040559));
#117795=CARTESIAN_POINT('Ctrl Pts',(-101.145378750847,-101.93249165587,
12.5076380712591));
#117796=CARTESIAN_POINT('Ctrl Pts',(-102.534202676054,-102.240474237962,
12.2384585623251));
#117797=CARTESIAN_POINT('Ctrl Pts',(-103.717941510865,-101.569711453265,
12.7334155622307));
#117798=CARTESIAN_POINT('Ctrl Pts',(-101.148672922978,-102.055232165918,
12.6658368507285));
#117799=CARTESIAN_POINT('Ctrl Pts',(-102.536355658981,-102.363152548979,
12.3970090166025));
#117800=CARTESIAN_POINT('Ctrl Pts',(-103.719702820757,-101.693550120682,
12.8910421916535));
#117801=CARTESIAN_POINT('Ctrl Pts',(-101.15192632124,-102.177916811032,
12.8240786102739));
#117802=CARTESIAN_POINT('Ctrl Pts',(-102.538486649882,-102.485798958011,
12.5556191986343));
#117803=CARTESIAN_POINT('Ctrl Pts',(-103.721449191653,-101.817318660475,
13.0487166188017));
#117804=CARTESIAN_POINT('Ctrl Pts',(-101.155140136949,-102.300545861835,
12.9823631212043));
#117805=CARTESIAN_POINT('Ctrl Pts',(-102.54059637278,-102.608411688893,
12.7142865692333));
#117806=CARTESIAN_POINT('Ctrl Pts',(-103.723181388279,-101.941017835834,
13.206438489482));
#117807=CARTESIAN_POINT('',(-101.150003298799,-102.105769843901,12.731050622312));
#117808=CARTESIAN_POINT('',(-101.150003298799,-102.105769843901,12.731050622312));
#117809=CARTESIAN_POINT('Ctrl Pts',(-101.150003298805,-102.105769843907,
12.7310506223171));
#117810=CARTESIAN_POINT('Ctrl Pts',(-101.199446604341,-102.110832098221,
12.7137734474182));
#117811=CARTESIAN_POINT('Ctrl Pts',(-101.249379350569,-102.11541517212,
12.6980099886249));
#117812=CARTESIAN_POINT('Ctrl Pts',(-101.352885099785,-102.123871716647,
12.6686584100334));
#117813=CARTESIAN_POINT('Ctrl Pts',(-101.406503238067,-102.127689637135,
12.6552461753601));
#117814=CARTESIAN_POINT('Ctrl Pts',(-101.5154288174,-102.134329215451,12.6315582066545));
#117815=CARTESIAN_POINT('Ctrl Pts',(-101.570750086204,-102.137131186502,
12.6213448993585));
#117816=CARTESIAN_POINT('Ctrl Pts',(-101.68180020753,-102.141605772313,
12.6045112409054));
#117817=CARTESIAN_POINT('Ctrl Pts',(-101.737527709486,-102.143282832601,
12.5978767347407));
#117818=CARTESIAN_POINT('Ctrl Pts',(-101.802451415663,-102.144552771321,
12.5923301542796));
#117819=CARTESIAN_POINT('Ctrl Pts',(-101.811366999372,-102.144712286801,
12.5916159614029));
#117820=CARTESIAN_POINT('Ctrl Pts',(-101.828940936934,-102.144997166931,
12.590302502469));
#117821=CARTESIAN_POINT('Ctrl Pts',(-101.837596997921,-102.145123324273,
12.589700450211));
#117822=CARTESIAN_POINT('Ctrl Pts',(-101.913999092457,-102.146111010107,
12.5847855987885));
#117823=CARTESIAN_POINT('Ctrl Pts',(-101.981512360158,-102.146144487953,
12.5831044047923));
#117824=CARTESIAN_POINT('Ctrl Pts',(-102.101908351135,-102.144724115176,
12.5848162645137));
#117825=CARTESIAN_POINT('Ctrl Pts',(-102.154816229433,-102.143588114436,
12.5871972363139));
#117826=CARTESIAN_POINT('Ctrl Pts',(-102.268541848073,-102.140048721714,
12.595817037173));
#117827=CARTESIAN_POINT('Ctrl Pts',(-102.329532233559,-102.137457124674,
12.6026522636947));
#117828=CARTESIAN_POINT('Ctrl Pts',(-102.428405502948,-102.132166633585,
12.6172190209857));
#117829=CARTESIAN_POINT('Ctrl Pts',(-102.466523027418,-102.12985884564,
12.6236931880929));
#117830=CARTESIAN_POINT('Ctrl Pts',(-102.523850838087,-102.125981639996,
12.6347335735798));
#117831=CARTESIAN_POINT('Ctrl Pts',(-102.543313167685,-102.124592660762,
12.6387123887141));
#117832=CARTESIAN_POINT('Ctrl Pts',(-102.629706504057,-102.118098883258,
12.6574164583483));
#117833=CARTESIAN_POINT('Ctrl Pts',(-102.696253857026,-102.11221873765,
12.6746128312664));
#117834=CARTESIAN_POINT('Ctrl Pts',(-102.825632636859,-102.099111431054,
12.7133818232893));
#117835=CARTESIAN_POINT('Ctrl Pts',(-102.888513803882,-102.091936372898,
12.7347872946783));
#117836=CARTESIAN_POINT('Ctrl Pts',(-103.009702058153,-102.076566320828,
12.7809685589819));
#117837=CARTESIAN_POINT('Ctrl Pts',(-103.068090276006,-102.068427008199,
12.8055644218763));
#117838=CARTESIAN_POINT('Ctrl Pts',(-103.134201423872,-102.058372209079,
12.8361047331688));
#117839=CARTESIAN_POINT('Ctrl Pts',(-103.143087358663,-102.057002759897,
12.8402673519718));
#117840=CARTESIAN_POINT('Ctrl Pts',(-103.168372638912,-102.053054581124,
12.8522771175444));
#117841=CARTESIAN_POINT('Ctrl Pts',(-103.184710032899,-102.050440936696,
12.8602357126725));
#117842=CARTESIAN_POINT('Ctrl Pts',(-103.259560590005,-102.038176555893,
12.8976189109253));
#117843=CARTESIAN_POINT('Ctrl Pts',(-103.317144884885,-102.02794785054,
12.9288978826677));
#117844=CARTESIAN_POINT('Ctrl Pts',(-103.430478932856,-102.006205649305,
12.9955843943884));
#117845=CARTESIAN_POINT('Ctrl Pts',(-103.486210187281,-101.994682485458,
13.0310230771788));
#117846=CARTESIAN_POINT('Ctrl Pts',(-103.596084425984,-101.970296444365,
13.106212034048));
#117847=CARTESIAN_POINT('Ctrl Pts',(-103.650186055241,-101.957414623924,
13.146023694337));
#117848=CARTESIAN_POINT('Ctrl Pts',(-103.709707830281,-101.942278845655,
13.1929074806156));
#117849=CARTESIAN_POINT('Ctrl Pts',(-103.716440138866,-101.940552569952,
13.1982561817557));
#117850=CARTESIAN_POINT('Ctrl Pts',(-103.72315057696,-101.938817645564,
13.2036331647744));
#117851=CARTESIAN_POINT('Ctrl Pts',(-73.2338635487022,-93.5713909928473,
15.1135110275314));
#117852=CARTESIAN_POINT('Ctrl Pts',(-73.3292485813802,-92.9612494818054,
14.2592544623388));
#117853=CARTESIAN_POINT('Ctrl Pts',(-73.4254174363631,-92.3481817655514,
13.4070939435174));
#117854=CARTESIAN_POINT('Ctrl Pts',(-73.5223809788801,-91.7321974669514,
12.5570381913712));
#117855=CARTESIAN_POINT('Ctrl Pts',(-82.5854427226325,-97.0678674999665,
15.1485655999514));
#117856=CARTESIAN_POINT('Ctrl Pts',(-82.6519794101693,-96.4409331758071,
14.2889968749953));
#117857=CARTESIAN_POINT('Ctrl Pts',(-82.7191570641066,-95.8113873853301,
13.4308778653685));
#117858=CARTESIAN_POINT('Ctrl Pts',(-82.786986966836,-95.1791921085761,
12.5741536262759));
#117859=CARTESIAN_POINT('Ctrl Pts',(-91.9370396004486,-100.564297420003,
15.1835230030253));
#117860=CARTESIAN_POINT('Ctrl Pts',(-91.9747251113113,-99.9205774752423,
14.3186686593535));
#117861=CARTESIAN_POINT('Ctrl Pts',(-92.0129069310875,-99.27456571748,13.4546184504393));
#117862=CARTESIAN_POINT('Ctrl Pts',(-92.0515964663196,-98.6261773789664,
12.5912546000765));
#117863=CARTESIAN_POINT('Ctrl Pts',(-101.288653602873,-104.060682264285,
15.2183879581939));
#117864=CARTESIAN_POINT('Ctrl Pts',(-101.297485065233,-103.400184015812,
14.3482734159522));
#117865=CARTESIAN_POINT('Ctrl Pts',(-101.306666534638,-102.73771810084,
13.4783179692074));
#117866=CARTESIAN_POINT('Ctrl Pts',(-101.316209298934,-102.073153754079,
12.6083418754116));
#117867=CARTESIAN_POINT('Ctrl Pts',(-96.3432300893588,-102.193985285676,
15.1767080788735));
#117868=CARTESIAN_POINT('Ctrl Pts',(-96.9648791639133,-102.182464548851,
14.8587527587622));
#117869=CARTESIAN_POINT('Ctrl Pts',(-97.5868270350409,-102.170984595825,
14.5413796555448));
#117870=CARTESIAN_POINT('Ctrl Pts',(-98.2090306658188,-102.159543012695,
14.2245080460863));
#117871=CARTESIAN_POINT('Ctrl Pts',(-99.1887744372817,-102.141526692552,
13.7255508392112));
#117872=CARTESIAN_POINT('Ctrl Pts',(-100.169153393865,-102.123605498123,
13.2278363842225));
#117873=CARTESIAN_POINT('Ctrl Pts',(-101.150003298799,-102.105769843901,
12.731050622312));
#117874=CARTESIAN_POINT('Ctrl Pts',(-99.4412468304591,-103.491740020994,
15.6002798104153));
#117875=CARTESIAN_POINT('Ctrl Pts',(-99.4412468304605,-102.534484729478,
15.5919259700443));
#117876=CARTESIAN_POINT('Ctrl Pts',(-99.4412468304606,-102.501075729473,
14.6352173840565));
#117877=CARTESIAN_POINT('Ctrl Pts',(-98.8632374069245,-103.491740020212,
15.6002798104085));
#117878=CARTESIAN_POINT('Ctrl Pts',(-98.9313408351505,-102.620125636923,
15.5926733469106));
#117879=CARTESIAN_POINT('Ctrl Pts',(-98.910660890665,-102.504333675812,
14.728512760605));
#117880=CARTESIAN_POINT('Ctrl Pts',(-98.2915226506136,-103.451703629377,
15.5999304181188));
#117881=CARTESIAN_POINT('Ctrl Pts',(-98.3898141436685,-102.664504300815,
15.5930606336544));
#117882=CARTESIAN_POINT('Ctrl Pts',(-98.3862729351144,-102.48353100676,
14.8204880002899));
#117883=CARTESIAN_POINT('Ctrl Pts',(-97.1628574981397,-103.280668800664,
15.5984378197811));
#117884=CARTESIAN_POINT('Ctrl Pts',(-97.3166090287292,-102.648987763337,
15.5929252228815));
#117885=CARTESIAN_POINT('Ctrl Pts',(-97.3520270360111,-102.387256877085,
15.0013400355061));
#117886=CARTESIAN_POINT('Ctrl Pts',(-96.6051730741884,-103.151821503242,
15.5973133864513));
#117887=CARTESIAN_POINT('Ctrl Pts',(-96.7788757210786,-102.598098236237,
15.5924811167085));
#117888=CARTESIAN_POINT('Ctrl Pts',(-96.8417746618348,-102.313151839031,
15.0903040169156));
#117889=CARTESIAN_POINT('Ctrl Pts',(-96.0601374477587,-102.948241531185,
15.5955367709503));
#117890=CARTESIAN_POINT('Ctrl Pts',(-96.2384332755484,-102.470934411334,
15.5913713748198));
#117891=CARTESIAN_POINT('Ctrl Pts',(-96.3432300893588,-102.193985285676,
15.1767080788735));
#117892=CARTESIAN_POINT('',(-99.4412468304594,-103.491740020994,15.6002798104153));
#117893=CARTESIAN_POINT('',(-99.4412465980882,-102.501075727127,14.6352173168567));
#117894=CARTESIAN_POINT('Origin',(-99.4412468304594,-103.500466556492,14.6003178873511));
#117895=CARTESIAN_POINT('Ctrl Pts',(-96.343230089359,-102.193985285676,
15.1767080788735));
#117896=CARTESIAN_POINT('Ctrl Pts',(-96.5129844305739,-102.234561477275,
15.1472875115116));
#117897=CARTESIAN_POINT('Ctrl Pts',(-96.6834645155735,-102.269767201462,
15.1176799918902));
#117898=CARTESIAN_POINT('Ctrl Pts',(-96.8545483354521,-102.300467269408,
15.0879177619037));
#117899=CARTESIAN_POINT('Ctrl Pts',(-97.0363559470197,-102.333091663884,
15.0562899904837));
#117900=CARTESIAN_POINT('Ctrl Pts',(-97.218845385552,-102.360627703319,
15.0244874969475));
#117901=CARTESIAN_POINT('Ctrl Pts',(-97.401885374928,-102.384053894718,
14.9925453506981));
#117902=CARTESIAN_POINT('Ctrl Pts',(-97.5572674897002,-102.403940320483,
14.9654297556223));
#117903=CARTESIAN_POINT('Ctrl Pts',(-97.713046670784,-102.420863801862,
14.9382134447438));
#117904=CARTESIAN_POINT('Ctrl Pts',(-97.8691498783797,-102.435394630683,
14.9109161428058));
#117905=CARTESIAN_POINT('Ctrl Pts',(-97.8735819489995,-102.43580718889,
14.9101411198464));
#117906=CARTESIAN_POINT('Ctrl Pts',(-97.8780143101836,-102.436217716483,
14.9093660251031));
#117907=CARTESIAN_POINT('Ctrl Pts',(-97.8824469626909,-102.436626216329,
14.9085908584664));
#117908=CARTESIAN_POINT('Ctrl Pts',(-98.1812579175538,-102.46416373003,
14.8563358525725));
#117909=CARTESIAN_POINT('Ctrl Pts',(-98.4811622440196,-102.482461154738,
14.8037971838058));
#117910=CARTESIAN_POINT('Ctrl Pts',(-98.7814590301189,-102.492384405398,
14.7511081978715));
#117911=CARTESIAN_POINT('Ctrl Pts',(-99.001271109406,-102.499648054101,
14.7125407669502));
#117912=CARTESIAN_POINT('Ctrl Pts',(-99.2212931107637,-102.502426304267,
14.6738928625434));
#117913=CARTESIAN_POINT('Ctrl Pts',(-99.4412466165414,-102.501075730787,
14.6352174216756));
#117914=CARTESIAN_POINT('Ctrl Pts',(-99.4412468304591,-103.491740020994,
15.6002798104153));
#117915=CARTESIAN_POINT('Ctrl Pts',(-98.9749571832169,-103.491740020363,
15.6002798104098));
#117916=CARTESIAN_POINT('Ctrl Pts',(-98.5128554824087,-103.465688726307,
15.6000524642108));
#117917=CARTESIAN_POINT('Ctrl Pts',(-98.0554000820243,-103.410734992751,
15.5995728902434));
#117918=CARTESIAN_POINT('Ctrl Pts',(-97.9457275220586,-103.397560120111,
15.5994579148717));
#117919=CARTESIAN_POINT('Ctrl Pts',(-97.8363220564221,-103.382723775982,
15.599328440058));
#117920=CARTESIAN_POINT('Ctrl Pts',(-97.7271900744955,-103.366186214237,
15.5991841189431));
#117921=CARTESIAN_POINT('Ctrl Pts',(-97.4482678259489,-103.323919100361,
15.5988152594284));
#117922=CARTESIAN_POINT('Ctrl Pts',(-97.1710449351065,-103.27108147204,
15.5983541524317));
#117923=CARTESIAN_POINT('Ctrl Pts',(-96.896133253399,-103.203866593364,
15.597767577072));
#117924=CARTESIAN_POINT('Ctrl Pts',(-96.6367466671579,-103.140447542504,
15.5972141273997));
#117925=CARTESIAN_POINT('Ctrl Pts',(-96.3794173710192,-103.064230486354,
15.5965489912273));
#117926=CARTESIAN_POINT('Ctrl Pts',(-96.1246663263824,-102.971975635575,
15.5957438953414));
#117927=CARTESIAN_POINT('Ctrl Pts',(-96.1031381764131,-102.964179489868,
15.5956758594086));
#117928=CARTESIAN_POINT('Ctrl Pts',(-96.0816284443078,-102.956268779799,
15.5956068236877));
#117929=CARTESIAN_POINT('Ctrl Pts',(-96.0601374477587,-102.948241531185,
15.5955367709503));
#117930=CARTESIAN_POINT('Origin',(-3.5527136788005E-14,-106.781556721196,
15.6289896058138));
#117931=CARTESIAN_POINT('',(-101.472070027512,-103.491740020993,15.6002798104153));
#117932=CARTESIAN_POINT('',(-101.526893185415,-102.436879606668,15.5910741830418));
#117933=CARTESIAN_POINT('',(-3.5527136788005E-14,-103.491740020993,15.6002798104153));
#117934=CARTESIAN_POINT('Origin',(-101.028226866098,-112.014338254208,17.6747315552018));
#117935=CARTESIAN_POINT('',(-103.467291161937,-103.546492204514,17.4779905750457));
#117936=CARTESIAN_POINT('',(-103.37265315196,-105.367436021611,17.4938817109919));
#117937=CARTESIAN_POINT('Ctrl Pts',(-103.467291161937,-103.546492204514,
17.4779905750457));
#117938=CARTESIAN_POINT('Ctrl Pts',(-103.452651332459,-103.532638957068,
17.2267390087257));
#117939=CARTESIAN_POINT('Ctrl Pts',(-103.389956733849,-103.52020573153,
16.97861256576));
#117940=CARTESIAN_POINT('Ctrl Pts',(-103.177184373334,-103.499899757664,
16.5229674658752));
#117941=CARTESIAN_POINT('Ctrl Pts',(-103.027180315234,-103.49203600954,
16.3156413560792));
#117942=CARTESIAN_POINT('Ctrl Pts',(-102.660847707054,-103.481983234015,
15.970884241218));
#117943=CARTESIAN_POINT('Ctrl Pts',(-102.444642074791,-103.479797579675,
15.8335689146112));
#117944=CARTESIAN_POINT('Ctrl Pts',(-101.976292225093,-103.481412428231,
15.6482071185308));
#117945=CARTESIAN_POINT('Ctrl Pts',(-101.724345007267,-103.485211357968,
15.6002228356362));
#117946=CARTESIAN_POINT('Ctrl Pts',(-101.472070027512,-103.491740020993,
15.6002798104153));
#117947=CARTESIAN_POINT('Origin',(-105.301436446243,-92.6384223055672,38.1018502701617));
#117948=CARTESIAN_POINT('',(-104.669046743331,-104.253838913196,37.7337500836888));
#117949=CARTESIAN_POINT('Origin',(-3.5527136788005E-14,-84.6325850295564,
38.3114904971669));
#117950=CARTESIAN_POINT('Origin',(-59.8317598198737,-92.6384223055672,15.5055643416217));
#117951=CARTESIAN_POINT('',(-59.511254913626,-104.001241562485,30.5003083701457));
#117952=CARTESIAN_POINT('Origin',(-59.3906511600557,-101.723619162359,30.5169127185957));
#117953=CARTESIAN_POINT('',(-60.421236361031,-103.465631500215,15.1624429661117));
#117954=CARTESIAN_POINT('Ctrl Pts',(-59.5682062203485,-103.596893686907,
29.2220459273947));
#117955=CARTESIAN_POINT('Ctrl Pts',(-59.4968228428671,-102.822972202475,
29.7247725607971));
#117956=CARTESIAN_POINT('Ctrl Pts',(-58.5714318415074,-102.811577977884,
29.7072858564936));
#117957=CARTESIAN_POINT('Ctrl Pts',(-59.5579994580643,-103.844076549979,
29.6011218188368));
#117958=CARTESIAN_POINT('Ctrl Pts',(-59.490095614982,-102.975623701501,
29.9658070954681));
#117959=CARTESIAN_POINT('Ctrl Pts',(-58.5612273394107,-102.959887566673,
29.934731123817));
#117960=CARTESIAN_POINT('Ctrl Pts',(-59.5383053668653,-103.985319807359,
30.0443691661642));
#117961=CARTESIAN_POINT('Ctrl Pts',(-59.4770988158763,-103.056459224248,
30.2476970113733));
#117962=CARTESIAN_POINT('Ctrl Pts',(-58.5415359062219,-103.044633622279,
30.2006788763828));
#117963=CARTESIAN_POINT('Ctrl Pts',(-59.511254913626,-104.001241562485,
30.5003083701457));
#117964=CARTESIAN_POINT('Ctrl Pts',(-59.4597999608399,-103.056142819757,
30.5302591704644));
#117965=CARTESIAN_POINT('Ctrl Pts',(-58.5144880242556,-103.054186691709,
30.4742429922151));
#117966=CARTESIAN_POINT('',(-58.5144880242557,-103.054186691709,30.4742429922151));
#117967=CARTESIAN_POINT('Origin',(-58.5144880242556,-104.053577518728,30.4393434955126));
#117968=CARTESIAN_POINT('Origin',(-58.3933599101887,-101.685566120727,30.4848542087156));
#117969=CARTESIAN_POINT('Ctrl Pts',(-68.1861172300845,-112.221446789823,
44.8021914475602));
#117970=CARTESIAN_POINT('Ctrl Pts',(-69.3935568452995,-105.129228645141,
32.890868378937));
#117971=CARTESIAN_POINT('Ctrl Pts',(-70.6965717125688,-97.4753127749407,
21.3285208778157));
#117972=CARTESIAN_POINT('Ctrl Pts',(-72.0897844077304,-89.2920191098665,
10.1596051392342));
#117973=CARTESIAN_POINT('Ctrl Pts',(-42.1242656560603,-112.221446789823,
44.8021914475602));
#117974=CARTESIAN_POINT('Ctrl Pts',(-42.8702020604531,-105.127895936009,
32.8886301047189));
#117975=CARTESIAN_POINT('Ctrl Pts',(-43.6751832890564,-97.4806695238464,
21.3358320021151));
#117976=CARTESIAN_POINT('Ctrl Pts',(-44.5358872574077,-89.2920191098664,
10.1596051392342));
#117977=CARTESIAN_POINT('Ctrl Pts',(-16.0624140820366,-112.221446789823,
44.8021914475601));
#117978=CARTESIAN_POINT('Ctrl Pts',(-16.3468472755735,-105.126563281114,
32.88639192159));
#117979=CARTESIAN_POINT('Ctrl Pts',(-16.6537948655427,-97.4860261142989,
21.3431429101499));
#117980=CARTESIAN_POINT('Ctrl Pts',(-16.9819901070831,-89.2920191098665,
10.1596051392343));
#117981=CARTESIAN_POINT('Ctrl Pts',(9.99943749198752,-112.221446789823,
44.8021914475602));
#117982=CARTESIAN_POINT('Ctrl Pts',(10.1765075092896,-105.125230680374,
32.8841538294142));
#117983=CARTESIAN_POINT('Ctrl Pts',(10.3675935579705,-97.4913825472041,
21.3504536031575));
#117984=CARTESIAN_POINT('Ctrl Pts',(10.5719070432406,-89.2920191098665,
10.1596051392343));
#117985=CARTESIAN_POINT('',(-2.71185952731401E-14,-102.811556711665,29.7064500110392));
#117986=CARTESIAN_POINT('',(-1.46104059947176E-14,-102.811556711665,29.7064500110393));
#117987=CARTESIAN_POINT('Ctrl Pts',(-1.46104059947176E-14,-102.811556711665,
29.7064500110393));
#117988=CARTESIAN_POINT('Ctrl Pts',(-1.05513472723605E-13,-99.0395419013188,
23.9216143214765));
#117989=CARTESIAN_POINT('Ctrl Pts',(7.76627210150153E-14,-95.1308513788976,
18.2280277493457));
#117990=CARTESIAN_POINT('Ctrl Pts',(-3.34111182635636E-14,-91.0829803645311,
12.6219059850659));
#117991=CARTESIAN_POINT('Ctrl Pts',(68.1861172300845,-112.221446789823,
44.8021914475602));
#117992=CARTESIAN_POINT('Ctrl Pts',(69.3935568452994,-105.129228645141,
32.890868378937));
#117993=CARTESIAN_POINT('Ctrl Pts',(70.6965717125688,-97.4753127749407,
21.3285208778157));
#117994=CARTESIAN_POINT('Ctrl Pts',(72.0897844077303,-89.2920191098665,
10.1596051392342));
#117995=CARTESIAN_POINT('Ctrl Pts',(42.1242656560602,-112.221446789823,
44.8021914475602));
#117996=CARTESIAN_POINT('Ctrl Pts',(42.870202060453,-105.127895936009,32.8886301047189));
#117997=CARTESIAN_POINT('Ctrl Pts',(43.6751832890563,-97.4806695238464,
21.3358320021151));
#117998=CARTESIAN_POINT('Ctrl Pts',(44.5358872574077,-89.2920191098664,
10.1596051392342));
#117999=CARTESIAN_POINT('Ctrl Pts',(16.0624140820366,-112.221446789823,
44.8021914475601));
#118000=CARTESIAN_POINT('Ctrl Pts',(16.3468472755734,-105.126563281114,
32.88639192159));
#118001=CARTESIAN_POINT('Ctrl Pts',(16.6537948655427,-97.4860261142989,
21.3431429101499));
#118002=CARTESIAN_POINT('Ctrl Pts',(16.981990107083,-89.2920191098665,10.1596051392343));
#118003=CARTESIAN_POINT('Ctrl Pts',(-9.99943749198759,-112.221446789823,
44.8021914475602));
#118004=CARTESIAN_POINT('Ctrl Pts',(-10.1765075092896,-105.125230680374,
32.8841538294142));
#118005=CARTESIAN_POINT('Ctrl Pts',(-10.3675935579706,-97.4913825472041,
21.3504536031575));
#118006=CARTESIAN_POINT('Ctrl Pts',(-10.5719070432407,-89.2920191098665,
10.1596051392343));
#118007=CARTESIAN_POINT('',(-1.46104059947176E-14,-102.811556711665,29.7064500110393));
#118008=CARTESIAN_POINT('Ctrl Pts',(58.5714318415073,-102.811577977884,
29.7072858564936));
#118009=CARTESIAN_POINT('Ctrl Pts',(59.496822842867,-102.822972202475,29.7247725607971));
#118010=CARTESIAN_POINT('Ctrl Pts',(59.5682062203484,-103.596893686907,
29.2220459273947));
#118011=CARTESIAN_POINT('Ctrl Pts',(58.5612273394106,-102.959887566673,
29.934731123817));
#118012=CARTESIAN_POINT('Ctrl Pts',(59.490095614982,-102.975623701501,29.9658070954681));
#118013=CARTESIAN_POINT('Ctrl Pts',(59.5579994580643,-103.844076549979,
29.6011218188368));
#118014=CARTESIAN_POINT('Ctrl Pts',(58.5415359062218,-103.044633622279,
30.2006788763828));
#118015=CARTESIAN_POINT('Ctrl Pts',(59.4770988158763,-103.056459224248,
30.2476970113733));
#118016=CARTESIAN_POINT('Ctrl Pts',(59.5383053668653,-103.985319807359,
30.0443691661642));
#118017=CARTESIAN_POINT('Ctrl Pts',(58.5144880242555,-103.054186691709,
30.4742429922151));
#118018=CARTESIAN_POINT('Ctrl Pts',(59.4597999608398,-103.056142819757,
30.5302591704644));
#118019=CARTESIAN_POINT('Ctrl Pts',(59.5112549136259,-104.001241562485,
30.5003083701457));
#118020=CARTESIAN_POINT('',(58.5144880242559,-103.054186691709,30.4742429922057));
#118021=CARTESIAN_POINT('',(59.5112549136259,-104.001241562485,30.5003083701457));
#118022=CARTESIAN_POINT('Origin',(58.5144880242555,-104.053577518728,30.4393434955126));
#118023=CARTESIAN_POINT('Origin',(58.3933599101945,-101.685566120771,30.4848542087007));
#118024=CARTESIAN_POINT('Origin',(59.3906511600577,-101.723619162389,30.5169127185872));
#118025=CARTESIAN_POINT('Origin',(59.8317598198736,-92.6384223055672,15.5055643416217));
#118026=CARTESIAN_POINT('',(60.4212363610309,-103.465631500215,15.1624429661117));
#118027=CARTESIAN_POINT('Origin',(-3.5527136788005E-14,-84.6325850295564,
38.3114904971669));
#118028=CARTESIAN_POINT('Origin',(105.301436446243,-92.6384223055672,38.1018502701617));
#118029=CARTESIAN_POINT('',(103.467291161937,-103.546492204514,17.4779905750457));
#118030=CARTESIAN_POINT('',(103.37265315196,-105.367436021611,17.4938817109919));
#118031=CARTESIAN_POINT('',(104.669046743331,-104.253838913196,37.7337500836888));
#118032=CARTESIAN_POINT('Origin',(101.028226866098,-112.014338254208,17.6747315552018));
#118033=CARTESIAN_POINT('',(101.472070027512,-103.491740020993,15.6002798104153));
#118034=CARTESIAN_POINT('',(101.526893185415,-102.436879606668,15.5910741830418));
#118035=CARTESIAN_POINT('Ctrl Pts',(103.467291161937,-103.546492204514,
17.4779905750457));
#118036=CARTESIAN_POINT('Ctrl Pts',(103.452651332459,-103.532638957068,
17.2267390087257));
#118037=CARTESIAN_POINT('Ctrl Pts',(103.389956733849,-103.52020573153,16.97861256576));
#118038=CARTESIAN_POINT('Ctrl Pts',(103.177184373334,-103.499899757664,
16.5229674658751));
#118039=CARTESIAN_POINT('Ctrl Pts',(103.027180315234,-103.49203600954,16.3156413560792));
#118040=CARTESIAN_POINT('Ctrl Pts',(102.660847707054,-103.481983234015,
15.970884241218));
#118041=CARTESIAN_POINT('Ctrl Pts',(102.444642074791,-103.479797579675,
15.8335689146112));
#118042=CARTESIAN_POINT('Ctrl Pts',(101.976292225092,-103.481412428231,
15.6482071185308));
#118043=CARTESIAN_POINT('Ctrl Pts',(101.724345007267,-103.485211357968,
15.6002228356362));
#118044=CARTESIAN_POINT('Ctrl Pts',(101.472070027512,-103.491740020993,
15.6002798104153));
#118045=CARTESIAN_POINT('Origin',(-3.5527136788005E-14,-106.781556721196,
15.6289896058138));
#118046=CARTESIAN_POINT('',(99.4412468304593,-103.491740020994,15.6002798104153));
#118047=CARTESIAN_POINT('Ctrl Pts',(99.441246830459,-103.491740020994,15.6002798104153));
#118048=CARTESIAN_POINT('Ctrl Pts',(98.9749571977722,-103.491740020363,
15.6002798104098));
#118049=CARTESIAN_POINT('Ctrl Pts',(98.5128555112581,-103.465688727933,
15.600052464225));
#118050=CARTESIAN_POINT('Ctrl Pts',(98.0554001248633,-103.410734997897,
15.5995728902883));
#118051=CARTESIAN_POINT('Ctrl Pts',(97.9457275505483,-103.397560123974,
15.5994579149055));
#118052=CARTESIAN_POINT('Ctrl Pts',(97.8363220706315,-103.382723778135,
15.5993284400768));
#118053=CARTESIAN_POINT('Ctrl Pts',(97.7271900744955,-103.366186214237,
15.5991841189431));
#118054=CARTESIAN_POINT('Ctrl Pts',(97.4482678251129,-103.323919100235,
15.5988152594273));
#118055=CARTESIAN_POINT('Ctrl Pts',(97.1710449334446,-103.271081471723,
15.598354152429));
#118056=CARTESIAN_POINT('Ctrl Pts',(96.896133250927,-103.20386659276,15.5977675770667));
#118057=CARTESIAN_POINT('Ctrl Pts',(96.6367466655182,-103.140447542019,
15.5972141273954));
#118058=CARTESIAN_POINT('Ctrl Pts',(96.3794173702003,-103.064230486058,
15.5965489912247));
#118059=CARTESIAN_POINT('Ctrl Pts',(96.124666326368,-102.971975635569,15.5957438953414));
#118060=CARTESIAN_POINT('Ctrl Pts',(96.1031381764034,-102.964179489864,
15.5956758594085));
#118061=CARTESIAN_POINT('Ctrl Pts',(96.081628444303,-102.956268779797,15.5956068236877));
#118062=CARTESIAN_POINT('Ctrl Pts',(96.0601374477587,-102.948241531185,
15.5955367709503));
#118063=CARTESIAN_POINT('',(-3.5527136788005E-14,-103.491740020993,15.6002798104153));
#118064=CARTESIAN_POINT('Ctrl Pts',(99.4412468304605,-102.501075729473,
14.6352173840565));
#118065=CARTESIAN_POINT('Ctrl Pts',(99.4412468304604,-102.534484729478,
15.5919259700443));
#118066=CARTESIAN_POINT('Ctrl Pts',(99.441246830459,-103.491740020994,15.6002798104153));
#118067=CARTESIAN_POINT('Ctrl Pts',(98.9106608906649,-102.504333675812,
14.728512760605));
#118068=CARTESIAN_POINT('Ctrl Pts',(98.9313408351504,-102.620125636923,
15.5926733469106));
#118069=CARTESIAN_POINT('Ctrl Pts',(98.8632374069244,-103.491740020212,
15.6002798104085));
#118070=CARTESIAN_POINT('Ctrl Pts',(98.3862729351143,-102.48353100676,14.8204880002899));
#118071=CARTESIAN_POINT('Ctrl Pts',(98.3898141436684,-102.664504300815,
15.5930606336544));
#118072=CARTESIAN_POINT('Ctrl Pts',(98.2915226506135,-103.451703629377,
15.5999304181188));
#118073=CARTESIAN_POINT('Ctrl Pts',(97.352027036011,-102.387256877085,15.0013400355061));
#118074=CARTESIAN_POINT('Ctrl Pts',(97.3166090287291,-102.648987763337,
15.5929252228815));
#118075=CARTESIAN_POINT('Ctrl Pts',(97.1628574981396,-103.280668800664,
15.5984378197811));
#118076=CARTESIAN_POINT('Ctrl Pts',(96.8417746618347,-102.313151839031,
15.0903040169156));
#118077=CARTESIAN_POINT('Ctrl Pts',(96.7788757210785,-102.598098236237,
15.5924811167085));
#118078=CARTESIAN_POINT('Ctrl Pts',(96.6051730741884,-103.151821503242,
15.5973133864513));
#118079=CARTESIAN_POINT('Ctrl Pts',(96.3432300893587,-102.193985285676,
15.1767080788735));
#118080=CARTESIAN_POINT('Ctrl Pts',(96.2384332755483,-102.470934411334,
15.5913713748198));
#118081=CARTESIAN_POINT('Ctrl Pts',(96.0601374477586,-102.948241531185,
15.5955367709503));
#118082=CARTESIAN_POINT('',(99.4412465980881,-102.501075727127,14.6352173168567));
#118083=CARTESIAN_POINT('Origin',(99.4412468304593,-103.500466556492,14.6003178873511));
#118084=CARTESIAN_POINT('Ctrl Pts',(96.3432300893587,-102.193985285676,
15.1767080788735));
#118085=CARTESIAN_POINT('Ctrl Pts',(96.5129844304983,-102.234561477257,
15.1472875115246));
#118086=CARTESIAN_POINT('Ctrl Pts',(96.6834645154221,-102.26976720143,15.1176799919164));
#118087=CARTESIAN_POINT('Ctrl Pts',(96.8545483352244,-102.300467269367,
15.0879177619432));
#118088=CARTESIAN_POINT('Ctrl Pts',(97.0363559468902,-102.333091663865,
15.0562899905062));
#118089=CARTESIAN_POINT('Ctrl Pts',(97.2188453855217,-102.360627703316,
15.0244874969527));
#118090=CARTESIAN_POINT('Ctrl Pts',(97.4018853749973,-102.384053894727,
14.9925453506859));
#118091=CARTESIAN_POINT('Ctrl Pts',(97.5572674897464,-102.403940320488,
14.9654297556142));
#118092=CARTESIAN_POINT('Ctrl Pts',(97.7130466708072,-102.420863801864,
14.9382134447397));
#118093=CARTESIAN_POINT('Ctrl Pts',(97.8691498783798,-102.435394630683,
14.9109161428058));
#118094=CARTESIAN_POINT('Ctrl Pts',(97.8735819489995,-102.43580718889,14.9101411198464));
#118095=CARTESIAN_POINT('Ctrl Pts',(97.8780143101836,-102.436217716483,
14.9093660251031));
#118096=CARTESIAN_POINT('Ctrl Pts',(97.8824469626909,-102.436626216329,
14.9085908584664));
#118097=CARTESIAN_POINT('Ctrl Pts',(98.1812579172939,-102.464163730006,
14.8563358526179));
#118098=CARTESIAN_POINT('Ctrl Pts',(98.4811622434979,-102.482461154707,
14.8037971838972));
#118099=CARTESIAN_POINT('Ctrl Pts',(98.7814590293353,-102.492384405373,
14.7511081980089));
#118100=CARTESIAN_POINT('Ctrl Pts',(99.0012711088831,-102.499648054095,
14.712540767042));
#118101=CARTESIAN_POINT('Ctrl Pts',(99.2212931105024,-102.502426304268,
14.6738928625893));
#118102=CARTESIAN_POINT('Ctrl Pts',(99.4412466165414,-102.501075730787,
14.6352174216756));
#118103=CARTESIAN_POINT('Ctrl Pts',(101.288653602873,-104.060682264285,
15.2183879581939));
#118104=CARTESIAN_POINT('Ctrl Pts',(101.297485065234,-103.400184015813,
14.3482734159522));
#118105=CARTESIAN_POINT('Ctrl Pts',(101.306666534638,-102.73771810084,13.4783179692074));
#118106=CARTESIAN_POINT('Ctrl Pts',(101.316209298934,-102.073153754079,
12.6083418754116));
#118107=CARTESIAN_POINT('Ctrl Pts',(91.9370396004483,-100.564297420003,
15.1835230030254));
#118108=CARTESIAN_POINT('Ctrl Pts',(91.974725111311,-99.9205774752422,14.3186686593536));
#118109=CARTESIAN_POINT('Ctrl Pts',(92.0129069310874,-99.2745657174801,
13.4546184504393));
#118110=CARTESIAN_POINT('Ctrl Pts',(92.0515964663195,-98.6261773789665,
12.5912546000765));
#118111=CARTESIAN_POINT('Ctrl Pts',(82.5854427226325,-97.0678674999665,
15.1485655999514));
#118112=CARTESIAN_POINT('Ctrl Pts',(82.6519794101692,-96.4409331758071,
14.2889968749953));
#118113=CARTESIAN_POINT('Ctrl Pts',(82.7191570641067,-95.8113873853302,
13.4308778653685));
#118114=CARTESIAN_POINT('Ctrl Pts',(82.7869869668361,-95.1791921085762,
12.5741536262759));
#118115=CARTESIAN_POINT('Ctrl Pts',(73.2338635487022,-93.5713909928473,
15.1135110275314));
#118116=CARTESIAN_POINT('Ctrl Pts',(73.3292485813801,-92.9612494818054,
14.2592544623388));
#118117=CARTESIAN_POINT('Ctrl Pts',(73.425417436363,-92.3481817655514,13.4070939435175));
#118118=CARTESIAN_POINT('Ctrl Pts',(73.5223809788801,-91.7321974669514,
12.5570381913712));
#118119=CARTESIAN_POINT('Ctrl Pts',(96.3432300893587,-102.193985285676,
15.1767080788735));
#118120=CARTESIAN_POINT('Ctrl Pts',(96.9648791639132,-102.182464548851,
14.8587527587622));
#118121=CARTESIAN_POINT('Ctrl Pts',(97.5868270350408,-102.170984595825,
14.5413796555448));
#118122=CARTESIAN_POINT('Ctrl Pts',(98.2090306658187,-102.159543012695,
14.2245080460863));
#118123=CARTESIAN_POINT('Ctrl Pts',(99.1887744372816,-102.141526692552,
13.7255508392112));
#118124=CARTESIAN_POINT('Ctrl Pts',(100.169153393865,-102.123605498123,
13.2278363842225));
#118125=CARTESIAN_POINT('Ctrl Pts',(101.150003298799,-102.105769843901,
12.731050622312));
#118126=CARTESIAN_POINT('Ctrl Pts',(129.712201930692,97.4677767908584,36.6718053866394));
#118127=CARTESIAN_POINT('Ctrl Pts',(134.854850924884,93.6561051471486,37.0292630315995));
#118128=CARTESIAN_POINT('Ctrl Pts',(138.558088349751,98.2730067245993,34.5647736800174));
#118129=CARTESIAN_POINT('Ctrl Pts',(128.24932029821,95.0370299657351,29.9236730906211));
#118130=CARTESIAN_POINT('Ctrl Pts',(133.407964531069,91.0657111636981,30.2726221730034));
#118131=CARTESIAN_POINT('Ctrl Pts',(137.181286605865,95.7828206465566,27.8199406060926));
#118132=CARTESIAN_POINT('Ctrl Pts',(126.777685534215,92.6104536325859,23.1762495466919));
#118133=CARTESIAN_POINT('Ctrl Pts',(131.960246618362,88.4741660319981,23.5622925780733));
#118134=CARTESIAN_POINT('Ctrl Pts',(135.803992342544,93.2872867070173,21.0770314208738));
#118135=CARTESIAN_POINT('Ctrl Pts',(125.293242643677,90.1917493324214,16.4292107403005));
#118136=CARTESIAN_POINT('Ctrl Pts',(130.517639178074,85.8958822585719,16.9549646299652));
#118137=CARTESIAN_POINT('Ctrl Pts',(134.424700436903,90.7852037081387,14.3368320321282));
#118138=CARTESIAN_POINT('',(138.075495184014,97.3999729623525,32.2007874257443));
#118139=CARTESIAN_POINT('Ctrl Pts',(137.517240715616,96.3896285026835,29.4667258476702));
#118140=CARTESIAN_POINT('Ctrl Pts',(137.703339780868,96.7265113807504,30.3780393240923));
#118141=CARTESIAN_POINT('Ctrl Pts',(137.889423456565,97.0632920211976,31.2893937434992));
#118142=CARTESIAN_POINT('Ctrl Pts',(138.075495184008,97.3999729623569,32.2007874257446));
#118143=CARTESIAN_POINT('',(138.044258579254,97.7149013450859,34.8762231792858));
#118144=CARTESIAN_POINT('Origin',(133.395363797459,102.202232176411,34.167958173768));
#118145=CARTESIAN_POINT('Ctrl Pts',(138.075495184011,97.3999729623604,32.2007874257444));
#118146=CARTESIAN_POINT('Ctrl Pts',(138.078346883395,97.4939617811014,33.0940475318675));
#118147=CARTESIAN_POINT('Ctrl Pts',(138.068295291533,97.5992660771032,33.985825030878));
#118148=CARTESIAN_POINT('Ctrl Pts',(138.044258579254,97.7149013450859,34.8762231792858));
#118149=CARTESIAN_POINT('Ctrl Pts',(132.679283902025,101.264928811593,41.1686145705087));
#118150=CARTESIAN_POINT('Ctrl Pts',(137.064660524656,98.069229412905,41.163349408829));
#118151=CARTESIAN_POINT('Ctrl Pts',(138.852415950891,98.8851172765597,36.1054537969236));
#118152=CARTESIAN_POINT('Ctrl Pts',(132.349913416448,100.843692969739,40.987683152918));
#118153=CARTESIAN_POINT('Ctrl Pts',(136.757746611386,97.6545266598874,41.0044951048074));
#118154=CARTESIAN_POINT('Ctrl Pts',(138.763842581601,98.7639852477959,36.0557848620129));
#118155=CARTESIAN_POINT('Ctrl Pts',(132.034134945046,100.439782861949,40.7518370289733));
#118156=CARTESIAN_POINT('Ctrl Pts',(136.463751469957,97.2523795377383,40.7947578072989));
#118157=CARTESIAN_POINT('Ctrl Pts',(138.679579889039,98.6469980179145,35.9908480312368));
#118158=CARTESIAN_POINT('Ctrl Pts',(131.43069999381,99.6678133016806,40.1667523695605));
#118159=CARTESIAN_POINT('Ctrl Pts',(135.900959121003,96.4718701343671,40.2675510200589));
#118160=CARTESIAN_POINT('Ctrl Pts',(138.519876843483,98.4214638880852,35.8292329088537));
#118161=CARTESIAN_POINT('Ctrl Pts',(131.152152974748,99.3114071764385,39.8259249701028));
#118162=CARTESIAN_POINT('Ctrl Pts',(135.640555468066,96.1050782450515,39.9571282669736));
#118163=CARTESIAN_POINT('Ctrl Pts',(138.446848132083,98.3163091110529,35.7348566326542));
#118164=CARTESIAN_POINT('Ctrl Pts',(130.771563812095,98.8243405611828,39.2495689831588));
#118165=CARTESIAN_POINT('Ctrl Pts',(135.28395392601,95.5938327837545,39.426537166086));
#118166=CARTESIAN_POINT('Ctrl Pts',(138.34814643366,98.1709840103641,35.5748232076516));
#118167=CARTESIAN_POINT('Ctrl Pts',(130.650728349454,98.6696814102663,39.0462810935535));
#118168=CARTESIAN_POINT('Ctrl Pts',(135.170427091058,95.4294259860983,39.2382043365525));
#118169=CARTESIAN_POINT('Ctrl Pts',(138.317001961454,98.124533490983,35.518299286953));
#118170=CARTESIAN_POINT('Ctrl Pts',(130.421441308687,98.3761761454818,38.6167570937056));
#118171=CARTESIAN_POINT('Ctrl Pts',(134.954625388068,95.1133252865758,38.8379752134967));
#118172=CARTESIAN_POINT('Ctrl Pts',(138.258333067282,98.035738704048,35.3987028681624));
#118173=CARTESIAN_POINT('Ctrl Pts',(130.31337456707,98.2378223988131,38.390939871094));
#118174=CARTESIAN_POINT('Ctrl Pts',(134.852721995699,94.9621429297513,38.6263835589626));
#118175=CARTESIAN_POINT('Ctrl Pts',(138.230910636627,97.9935394456191,35.3357433091385));
#118176=CARTESIAN_POINT('Ctrl Pts',(130.014906197183,97.8556429235519,37.6937870257147));
#118177=CARTESIAN_POINT('Ctrl Pts',(134.57048840234,94.537343164817,37.9686049139607));
#118178=CARTESIAN_POINT('Ctrl Pts',(138.155893796472,97.8758887947869,35.141068300809));
#118179=CARTESIAN_POINT('Ctrl Pts',(129.847415755774,97.6410890975486,37.1984165078828));
#118180=CARTESIAN_POINT('Ctrl Pts',(134.41170980128,94.289707614492,37.4964792444589));
#118181=CARTESIAN_POINT('Ctrl Pts',(138.114843095592,97.8083423023546,35.0023939801835));
#118182=CARTESIAN_POINT('Ctrl Pts',(129.712201930692,97.4677767908584,36.6718053866396));
#118183=CARTESIAN_POINT('Ctrl Pts',(134.283734803103,94.0794097765563,36.9895656258227));
#118184=CARTESIAN_POINT('Ctrl Pts',(138.083027610687,97.7520216289459,34.8545687310552));
#118185=CARTESIAN_POINT('',(134.039584906804,99.7760107526488,40.6859039865876));
#118186=CARTESIAN_POINT('Ctrl Pts',(134.039584906804,99.7760107526488,40.6859039865876));
#118187=CARTESIAN_POINT('Ctrl Pts',(133.920811621968,99.7867049509771,40.6957746768581));
#118188=CARTESIAN_POINT('Ctrl Pts',(133.801873230443,99.7972771652163,40.7020448926328));
#118189=CARTESIAN_POINT('Ctrl Pts',(133.563856190327,99.8181553392218,40.7073396309916));
#118190=CARTESIAN_POINT('Ctrl Pts',(133.444778416794,99.8284603507483,40.7063415825559));
#118191=CARTESIAN_POINT('Ctrl Pts',(133.206640090348,99.8487850025625,40.6970677507284));
#118192=CARTESIAN_POINT('Ctrl Pts',(133.087584866566,99.8588023294078,40.6887446567962));
#118193=CARTESIAN_POINT('Ctrl Pts',(132.924828217495,99.8722985409017,40.6723618077144));
#118194=CARTESIAN_POINT('Ctrl Pts',(132.880542520726,99.8759504738369,40.6673900213736));
#118195=CARTESIAN_POINT('Ctrl Pts',(132.683176840661,99.8921349835519,40.6429505232977));
#118196=CARTESIAN_POINT('Ctrl Pts',(132.530911516151,99.9043761881255,40.6179437114471));
#118197=CARTESIAN_POINT('Ctrl Pts',(132.227231841369,99.9282922864118,40.5558036209233));
#118198=CARTESIAN_POINT('Ctrl Pts',(132.075828852001,99.9399631033349,40.5185941012437));
#118199=CARTESIAN_POINT('Ctrl Pts',(131.83902490418,99.957810631699,40.4505739003312));
#118200=CARTESIAN_POINT('Ctrl Pts',(131.753013908324,99.9642076396806,40.4238013030611));
#118201=CARTESIAN_POINT('Ctrl Pts',(131.667302110316,99.9704955243212,40.3950447635128));
#118202=CARTESIAN_POINT('Ctrl Pts',(138.044258579254,97.7149013450863,34.8762231792857));
#118203=CARTESIAN_POINT('Ctrl Pts',(138.042370909398,97.7207830509809,34.9258778694813));
#118204=CARTESIAN_POINT('Ctrl Pts',(138.040342744662,97.7268555019737,34.9754633605214));
#118205=CARTESIAN_POINT('Ctrl Pts',(138.038167974088,97.7331491257579,35.0250056397857));
#118206=CARTESIAN_POINT('Ctrl Pts',(138.036043459392,97.7392973127816,35.0734030669181));
#118207=CARTESIAN_POINT('Ctrl Pts',(138.033779181658,97.7456568390199,35.121759034999));
#118208=CARTESIAN_POINT('Ctrl Pts',(138.031347850751,97.7522276706887,35.17006396297));
#118209=CARTESIAN_POINT('Ctrl Pts',(138.029250583609,97.7578956730628,35.2117318157198));
#118210=CARTESIAN_POINT('Ctrl Pts',(138.027028747707,97.7637205761754,35.2533611287958));
#118211=CARTESIAN_POINT('Ctrl Pts',(138.024650237259,97.7696825378877,35.2949265241477));
#118212=CARTESIAN_POINT('Ctrl Pts',(138.021907831417,97.7765566378707,35.342851133071));
#118213=CARTESIAN_POINT('Ctrl Pts',(138.01895089959,97.7835956447604,35.3906383795751));
#118214=CARTESIAN_POINT('Ctrl Pts',(138.015770162241,97.7908318614793,35.4383722579567));
#118215=CARTESIAN_POINT('Ctrl Pts',(138.011512569135,97.8005179383365,35.5022666979194));
#118216=CARTESIAN_POINT('Ctrl Pts',(138.006930422079,97.8106698158809,35.5661886057087));
#118217=CARTESIAN_POINT('Ctrl Pts',(138.001882362591,97.8211683865577,35.6299559356286));
#118218=CARTESIAN_POINT('Ctrl Pts',(137.999122533868,97.8269080687025,35.6648182246223));
#118219=CARTESIAN_POINT('Ctrl Pts',(137.996224076088,97.8327521568938,35.6996346393632));
#118220=CARTESIAN_POINT('Ctrl Pts',(137.993167820455,97.8386856813365,35.7343775533923));
#118221=CARTESIAN_POINT('Ctrl Pts',(137.992080973078,97.8407957258638,35.7467326209948));
#118222=CARTESIAN_POINT('Ctrl Pts',(137.990976362773,97.8429205797002,35.7590836718471));
#118223=CARTESIAN_POINT('Ctrl Pts',(137.989853207302,97.8450596867353,35.7714293986844));
#118224=CARTESIAN_POINT('Ctrl Pts',(137.985370287681,97.8535976364172,35.8207056587297));
#118225=CARTESIAN_POINT('Ctrl Pts',(137.980570941893,97.8623333612086,35.8698750850162));
#118226=CARTESIAN_POINT('Ctrl Pts',(137.975446620246,97.8712933269644,35.9189606267303));
#118227=CARTESIAN_POINT('Ctrl Pts',(137.968764248444,97.8829775705846,35.9829706289162));
#118228=CARTESIAN_POINT('Ctrl Pts',(137.961523623994,97.8950284237384,36.0468048431786));
#118229=CARTESIAN_POINT('Ctrl Pts',(137.953677241161,97.9074662246938,36.1104951009605));
#118230=CARTESIAN_POINT('Ctrl Pts',(137.95172293798,97.9105641150845,36.1263584708819));
#118231=CARTESIAN_POINT('Ctrl Pts',(137.949731032774,97.913685904024,36.1422126791512));
#118232=CARTESIAN_POINT('Ctrl Pts',(137.947700749804,97.916831695463,36.1580577788501));
#118233=CARTESIAN_POINT('Ctrl Pts',(137.938405705409,97.9312337623295,36.2305998369607));
#118234=CARTESIAN_POINT('Ctrl Pts',(137.928322747819,97.946165696981,36.3029853300049));
#118235=CARTESIAN_POINT('Ctrl Pts',(137.917372210353,97.9616082918416,36.3751374617896));
#118236=CARTESIAN_POINT('Ctrl Pts',(137.914733034846,97.9653300925519,36.3925267579372));
#118237=CARTESIAN_POINT('Ctrl Pts',(137.912043454972,97.9690814054642,36.4099023115878));
#118238=CARTESIAN_POINT('Ctrl Pts',(137.909302345325,97.9728616819496,36.4272627109673));
#118239=CARTESIAN_POINT('Ctrl Pts',(137.89658737258,97.9903969573216,36.5077910492676));
#118240=CARTESIAN_POINT('Ctrl Pts',(137.882778475662,98.0085883113314,36.5880449760402));
#118241=CARTESIAN_POINT('Ctrl Pts',(137.867774170402,98.0274448667983,36.6680303663312));
#118242=CARTESIAN_POINT('Ctrl Pts',(137.856682458153,98.0413842984218,36.7271583911072));
#118243=CARTESIAN_POINT('Ctrl Pts',(137.844938043327,98.0556874163134,36.7861387755748));
#118244=CARTESIAN_POINT('Ctrl Pts',(137.832513191613,98.0703636610191,36.8449625835194));
#118245=CARTESIAN_POINT('Ctrl Pts',(137.828235383062,98.0754166118753,36.8652152991619));
#118246=CARTESIAN_POINT('Ctrl Pts',(137.823876432119,98.0805136246078,36.8854501102546));
#118247=CARTESIAN_POINT('Ctrl Pts',(137.819434923494,98.0856548928916,36.9056668326595));
#118248=CARTESIAN_POINT('Ctrl Pts',(137.802275011422,98.1055183490122,36.9837747928415));
#118249=CARTESIAN_POINT('Ctrl Pts',(137.783849257829,98.1260134860846,37.061610830545));
#118250=CARTESIAN_POINT('Ctrl Pts',(137.764169518243,98.1471739668807,37.1390544879412));
#118251=CARTESIAN_POINT('Ctrl Pts',(137.756072663651,98.1558800442833,37.1709172079864));
#118252=CARTESIAN_POINT('Ctrl Pts',(137.747764075529,98.1646988022549,37.2027132478009));
#118253=CARTESIAN_POINT('Ctrl Pts',(137.739246984564,98.1736329332865,37.2344333025206));
#118254=CARTESIAN_POINT('Ctrl Pts',(137.731670501554,98.1815803994169,37.2626502672874));
#118255=CARTESIAN_POINT('Ctrl Pts',(137.72391412972,98.1895984970457,37.2907931930497));
#118256=CARTESIAN_POINT('Ctrl Pts',(137.715982382514,98.1976910977748,37.3188569546947));
#118257=CARTESIAN_POINT('Ctrl Pts',(137.691638220252,98.2225289525567,37.4049904066847));
#118258=CARTESIAN_POINT('Ctrl Pts',(137.665667198601,98.2481117119497,37.4904096391741));
#118259=CARTESIAN_POINT('Ctrl Pts',(137.638054355898,98.2743448786831,37.5748762595274));
#118260=CARTESIAN_POINT('Ctrl Pts',(137.621636451134,98.2899424626674,37.6250979966977));
#118261=CARTESIAN_POINT('Ctrl Pts',(137.604638893242,98.3057694421243,37.6749826335485));
#118262=CARTESIAN_POINT('Ctrl Pts',(137.587066341381,98.3218023069011,37.7244783859887));
#118263=CARTESIAN_POINT('Ctrl Pts',(137.580205053477,98.3280624165334,37.7438042420301));
#118264=CARTESIAN_POINT('Ctrl Pts',(137.573255912716,98.3343538544915,37.7630711028037));
#118265=CARTESIAN_POINT('Ctrl Pts',(137.566219162248,98.3406750870031,37.7822761610005));
#118266=CARTESIAN_POINT('Ctrl Pts',(137.559356289268,98.3468401224129,37.8010066638912));
#118267=CARTESIAN_POINT('Ctrl Pts',(137.552408696015,98.3530348197343,37.819682287448));
#118268=CARTESIAN_POINT('Ctrl Pts',(137.545376456303,98.3592578318843,37.8383006839334));
#118269=CARTESIAN_POINT('Ctrl Pts',(137.5145705056,98.386518820328,37.9198618120812));
#118270=CARTESIAN_POINT('Ctrl Pts',(137.482105459617,98.4143984442806,38.0004858315778));
#118271=CARTESIAN_POINT('Ctrl Pts',(137.447872678302,98.4428202570946,38.0801381579676));
#118272=CARTESIAN_POINT('Ctrl Pts',(137.415546057762,98.4696594773563,38.1553552578167));
#118273=CARTESIAN_POINT('Ctrl Pts',(137.38164323001,98.4969823613775,38.2297058398372));
#118274=CARTESIAN_POINT('Ctrl Pts',(137.34610443222,98.5247528582057,38.3031565823743));
#118275=CARTESIAN_POINT('Ctrl Pts',(137.30730051896,98.5550747603828,38.3833555879532));
#118276=CARTESIAN_POINT('Ctrl Pts',(137.266539228303,98.5859249340169,38.4624830362127));
#118277=CARTESIAN_POINT('Ctrl Pts',(137.223708089143,98.6172387540553,38.5404947318322));
#118278=CARTESIAN_POINT('Ctrl Pts',(137.204365227659,98.6313803084338,38.5757253946645));
#118279=CARTESIAN_POINT('Ctrl Pts',(137.184600700637,98.6456169181276,38.6107283908837));
#118280=CARTESIAN_POINT('Ctrl Pts',(137.1644065766,98.6599450913875,38.6454990851754));
#118281=CARTESIAN_POINT('Ctrl Pts',(137.155898047083,98.6659820794183,38.6601492615416));
#118282=CARTESIAN_POINT('Ctrl Pts',(137.147312223751,98.6720356565947,38.6747595057849));
#118283=CARTESIAN_POINT('Ctrl Pts',(137.138648354269,98.6781054690664,38.6893293948875));
#118284=CARTESIAN_POINT('Ctrl Pts',(137.092489821038,98.7104436340481,38.7669534532523));
#118285=CARTESIAN_POINT('Ctrl Pts',(137.044060882551,98.7432349622098,38.8434653799943));
#118286=CARTESIAN_POINT('Ctrl Pts',(136.993407892327,98.7762897073302,38.918530812836));
#118287=CARTESIAN_POINT('Ctrl Pts',(136.959907184796,98.7981513455845,38.9681773411094));
#118288=CARTESIAN_POINT('Ctrl Pts',(136.925434461871,98.8201275676995,39.0171913220006));
#118289=CARTESIAN_POINT('Ctrl Pts',(136.890013482083,98.8421574738167,39.0654798723894));
#118290=CARTESIAN_POINT('Ctrl Pts',(136.836058070117,98.8757147798891,39.1390359582194));
#118291=CARTESIAN_POINT('Ctrl Pts',(136.779902131644,98.9093980638871,39.2109072539199));
#118292=CARTESIAN_POINT('Ctrl Pts',(136.721635268662,98.9429653364928,39.2807955685063));
#118293=CARTESIAN_POINT('Ctrl Pts',(136.683814736848,98.9647535714603,39.3261594870343));
#118294=CARTESIAN_POINT('Ctrl Pts',(136.645105704891,98.9864925657345,39.3706883802016));
#118295=CARTESIAN_POINT('Ctrl Pts',(136.605542413785,99.0081134904962,39.4143068056242));
#118296=CARTESIAN_POINT('Ctrl Pts',(136.596937827503,99.0128158068961,39.4237933395938));
#118297=CARTESIAN_POINT('Ctrl Pts',(136.588291247535,99.0175133911413,39.4332385855761));
#118298=CARTESIAN_POINT('Ctrl Pts',(136.579603008659,99.0222054689233,39.442641720471));
#118299=CARTESIAN_POINT('Ctrl Pts',(136.511189135271,99.0591523369669,39.5166849056648));
#118300=CARTESIAN_POINT('Ctrl Pts',(136.440015055773,99.0958951601292,39.5883478979544));
#118301=CARTESIAN_POINT('Ctrl Pts',(136.365938882179,99.1322222573628,39.6574850228127));
#118302=CARTESIAN_POINT('Ctrl Pts',(136.348919209309,99.1405687374956,39.6733699044303));
#118303=CARTESIAN_POINT('Ctrl Pts',(136.331746478018,99.1488934216244,39.6891213795997));
#118304=CARTESIAN_POINT('Ctrl Pts',(136.314419224676,99.1571940119266,39.7047375558712));
#118305=CARTESIAN_POINT('Ctrl Pts',(136.298540537636,99.1648006690844,39.7190482126665));
#118306=CARTESIAN_POINT('Ctrl Pts',(136.282531912826,99.1723870236881,39.7332452800055));
#118307=CARTESIAN_POINT('Ctrl Pts',(136.26639208825,99.1799512998335,39.7473272964144));
#118308=CARTESIAN_POINT('Ctrl Pts',(136.258381527297,99.1837056216254,39.754316520507));
#118309=CARTESIAN_POINT('Ctrl Pts',(136.250337974125,99.1874548439747,39.7612780084505));
#118310=CARTESIAN_POINT('Ctrl Pts',(136.242261278497,99.1911987389705,39.7682115445994));
#118311=CARTESIAN_POINT('Ctrl Pts',(136.187615189496,99.2165295460942,39.8151231345538));
#118312=CARTESIAN_POINT('Ctrl Pts',(136.131378341265,99.2416260602458,39.8607931474462));
#118313=CARTESIAN_POINT('Ctrl Pts',(136.07381776041,99.2662973615945,39.9049283711671));
#118314=CARTESIAN_POINT('Ctrl Pts',(136.041164488936,99.280293028222,39.9299656348688));
#118315=CARTESIAN_POINT('Ctrl Pts',(136.00808570592,99.2941514070741,39.9545096719561));
#118316=CARTESIAN_POINT('Ctrl Pts',(135.974633712763,99.3078345755566,39.9785127565324));
#118317=CARTESIAN_POINT('Ctrl Pts',(135.945054312622,99.3199337026203,39.9997371074989));
#118318=CARTESIAN_POINT('Ctrl Pts',(135.915183034476,99.3318956550625,40.0205385072589));
#118319=CARTESIAN_POINT('Ctrl Pts',(135.885056920562,99.3436926099663,40.0408868283117));
#118320=CARTESIAN_POINT('Ctrl Pts',(135.878155220474,99.3463952169116,40.045548498569));
#118321=CARTESIAN_POINT('Ctrl Pts',(135.871239608258,99.3490894084672,40.0501867934892));
#118322=CARTESIAN_POINT('Ctrl Pts',(135.864310485023,99.351774855518,40.0548013900464));
#118323=CARTESIAN_POINT('Ctrl Pts',(135.782989186535,99.3832916915989,40.1089590332677));
#118324=CARTESIAN_POINT('Ctrl Pts',(135.699569697298,99.4137456618842,40.1600497085009));
#118325=CARTESIAN_POINT('Ctrl Pts',(135.613963933261,99.4429613831996,40.2080166894153));
#118326=CARTESIAN_POINT('Ctrl Pts',(135.560875706027,99.4610794488397,40.2377633076617));
#118327=CARTESIAN_POINT('Ctrl Pts',(135.506947012944,99.4787221742435,40.2663082128558));
#118328=CARTESIAN_POINT('Ctrl Pts',(135.452160505139,99.4958560698643,40.2936335200244));
#118329=CARTESIAN_POINT('Ctrl Pts',(135.377115948095,99.5193254541858,40.331062727593));
#118330=CARTESIAN_POINT('Ctrl Pts',(135.300236758631,99.5418874665956,40.3662951361416));
#118331=CARTESIAN_POINT('Ctrl Pts',(135.221830218461,99.5633341624042,40.3990850270444));
#118332=CARTESIAN_POINT('Ctrl Pts',(135.15422730722,99.5818257202517,40.4273568023265));
#118333=CARTESIAN_POINT('Ctrl Pts',(135.085489545233,99.5994878981964,40.4538134674605));
#118334=CARTESIAN_POINT('Ctrl Pts',(135.015826876649,99.6161861853076,40.4783257967176));
#118335=CARTESIAN_POINT('Ctrl Pts',(135.012158160464,99.6170655842371,40.4796167145204));
#118336=CARTESIAN_POINT('Ctrl Pts',(135.008486967674,99.6179422770718,40.4809022081442));
#118337=CARTESIAN_POINT('Ctrl Pts',(135.004813327742,99.6188162430984,40.4821822611279));
#118338=CARTESIAN_POINT('Ctrl Pts',(134.911784923572,99.6409478799114,40.5145973286195));
#118339=CARTESIAN_POINT('Ctrl Pts',(134.817671666045,99.6612784111748,40.5433969439269));
#118340=CARTESIAN_POINT('Ctrl Pts',(134.722446727677,99.6796875490087,40.5686039534853));
#118341=CARTESIAN_POINT('Ctrl Pts',(134.639057412207,99.6958085928097,40.5906779533027));
#118342=CARTESIAN_POINT('Ctrl Pts',(134.554815539685,99.7104569732559,40.6099966359908));
#118343=CARTESIAN_POINT('Ctrl Pts',(134.469705521165,99.7235794715865,40.6265576737579));
#118344=CARTESIAN_POINT('Ctrl Pts',(134.372556679057,99.7385581490741,40.6454612725486));
#118345=CARTESIAN_POINT('Ctrl Pts',(134.274273075534,99.751545001331,40.6607714060088));
#118346=CARTESIAN_POINT('Ctrl Pts',(134.174819893135,99.7624637379944,40.6724364893539));
#118347=CARTESIAN_POINT('Ctrl Pts',(134.129981020007,99.7673864949759,40.6776957397825));
#118348=CARTESIAN_POINT('Ctrl Pts',(134.084904493873,99.771889385743,40.6822136009209));
#118349=CARTESIAN_POINT('Ctrl Pts',(134.039587624973,99.7759679293843,40.6859829972545));
#118350=CARTESIAN_POINT('Ctrl Pts',(139.597535948331,97.4088761148658,30.6855942595005));
#118351=CARTESIAN_POINT('Ctrl Pts',(138.790234335683,98.1791435675812,30.6125337127053));
#118352=CARTESIAN_POINT('Ctrl Pts',(138.111565583391,97.2916787956384,30.6594452168248));
#118353=CARTESIAN_POINT('Ctrl Pts',(139.608593738776,97.389094670399,30.4957616227868));
#118354=CARTESIAN_POINT('Ctrl Pts',(138.801354091285,98.1727749917643,30.4047812392679));
#118355=CARTESIAN_POINT('Ctrl Pts',(138.1130410416,97.2871816270776,30.5957298552549));
#118356=CARTESIAN_POINT('Ctrl Pts',(139.594836111047,97.3403114117297,30.3029830884082));
#118357=CARTESIAN_POINT('Ctrl Pts',(138.785747683947,98.1306732938029,30.1910480220172));
#118358=CARTESIAN_POINT('Ctrl Pts',(138.106813218763,97.2724699443677,30.5311477458918));
#118359=CARTESIAN_POINT('Ctrl Pts',(139.519689285034,97.1943981937945,29.9545886079086));
#118360=CARTESIAN_POINT('Ctrl Pts',(138.702120150237,97.9815800068469,29.803296646086));
#118361=CARTESIAN_POINT('Ctrl Pts',(138.080014118618,97.2254708493554,30.4146720222151));
#118362=CARTESIAN_POINT('Ctrl Pts',(139.457702565362,97.0957190275897,29.7939097415085));
#118363=CARTESIAN_POINT('Ctrl Pts',(138.633521066317,97.8734208872765,29.6252441902454));
#118364=CARTESIAN_POINT('Ctrl Pts',(138.059206873285,97.1927020868034,30.361084975599));
#118365=CARTESIAN_POINT('Ctrl Pts',(139.375643667179,96.9789994268112,29.6610810886774));
#118366=CARTESIAN_POINT('Ctrl Pts',(138.543746704743,97.7408812726945,29.4814827589511));
#118367=CARTESIAN_POINT('Ctrl Pts',(138.032517081352,97.1531519704331,30.31694107788));
#118368=CARTESIAN_POINT('',(138.111565583391,97.2916787956384,30.6594452168248));
#118369=CARTESIAN_POINT('Ctrl Pts',(138.111565583391,97.2916787956384,30.6594452168248));
#118370=CARTESIAN_POINT('Ctrl Pts',(138.112167522209,97.2898441117379,30.6334515680323));
#118371=CARTESIAN_POINT('Ctrl Pts',(138.111485195648,97.2863252408325,30.6074989465553));
#118372=CARTESIAN_POINT('Ctrl Pts',(138.109597486004,97.2812684547463,30.5820091555214));
#118373=CARTESIAN_POINT('Ctrl Pts',(138.107547495385,97.2757769512881,30.5543280803825));
#118374=CARTESIAN_POINT('Ctrl Pts',(138.104076194458,97.268471896363,30.5271913515112));
#118375=CARTESIAN_POINT('Ctrl Pts',(138.099253409566,97.2594966768283,30.5011101527525));
#118376=CARTESIAN_POINT('Ctrl Pts',(138.097487522229,97.2562103543248,30.4915603885301));
#118377=CARTESIAN_POINT('Ctrl Pts',(138.095540142292,97.252699705074,30.4821519954616));
#118378=CARTESIAN_POINT('Ctrl Pts',(138.093413685775,97.2489704180605,30.4729098715717));
#118379=CARTESIAN_POINT('Ctrl Pts',(138.087505798943,97.238609422923,30.4472326843934));
#118380=CARTESIAN_POINT('Ctrl Pts',(138.080172015416,97.2264700214804,30.4225082586764));
#118381=CARTESIAN_POINT('Ctrl Pts',(138.071528474598,97.2127391353999,30.3990766298888));
#118382=CARTESIAN_POINT('Ctrl Pts',(138.063053511591,97.1992760472917,30.3761019958385));
#118383=CARTESIAN_POINT('Ctrl Pts',(138.053318873657,97.1842821513782,30.3543689566784));
#118384=CARTESIAN_POINT('Ctrl Pts',(138.042409070157,97.1679037628827,30.3342271957073));
#118385=CARTESIAN_POINT('Ctrl Pts',(138.039212185224,97.1631044259009,30.3283250827898));
#118386=CARTESIAN_POINT('Ctrl Pts',(138.035914254521,97.1581860516692,30.3225598677422));
#118387=CARTESIAN_POINT('Ctrl Pts',(138.032517081352,97.1531519704333,30.3169410778803));
#118388=CARTESIAN_POINT('',(139.59753627013,97.4088764506447,30.6855942432442));
#118389=CARTESIAN_POINT('Origin',(138.905988039095,96.6873890987931,30.7204937562031));
#118390=CARTESIAN_POINT('Ctrl Pts',(139.375643667427,96.9789994271643,29.6610810890792));
#118391=CARTESIAN_POINT('Ctrl Pts',(139.402263040669,97.0168625090506,29.7041698419908));
#118392=CARTESIAN_POINT('Ctrl Pts',(139.426689950091,97.0527118050955,29.7500524476013));
#118393=CARTESIAN_POINT('Ctrl Pts',(139.472076786049,97.1216638694672,29.8488428900059));
#118394=CARTESIAN_POINT('Ctrl Pts',(139.4928110039,97.1545492011114,29.9019846471719));
#118395=CARTESIAN_POINT('Ctrl Pts',(139.529042257515,97.2150421331625,30.012462363088));
#118396=CARTESIAN_POINT('Ctrl Pts',(139.544539669441,97.2426503989929,30.0697995624194));
#118397=CARTESIAN_POINT('Ctrl Pts',(139.569498794384,97.2911137386597,30.185514645848));
#118398=CARTESIAN_POINT('Ctrl Pts',(139.579231908246,97.3123510325249,30.2443069055846));
#118399=CARTESIAN_POINT('Ctrl Pts',(139.593294326563,97.3486996782451,30.3623598827263));
#118400=CARTESIAN_POINT('Ctrl Pts',(139.597822586224,97.3640207309712,30.4215107653004));
#118401=CARTESIAN_POINT('Ctrl Pts',(139.601867917291,97.3885185062235,30.5375370793427));
#118402=CARTESIAN_POINT('Ctrl Pts',(139.601682016612,97.3980209421293,30.5943224897906));
#118403=CARTESIAN_POINT('Ctrl Pts',(139.598778441591,97.4063865888072,30.6627045763435));
#118404=CARTESIAN_POINT('Ctrl Pts',(139.598202674665,97.4076833982741,30.6741483542572));
#118405=CARTESIAN_POINT('Ctrl Pts',(139.597535948331,97.4088761148649,30.6855942594885));
#118406=CARTESIAN_POINT('Ctrl Pts',(138.161433253447,97.343200451553,30.5205168877548));
#118407=CARTESIAN_POINT('Ctrl Pts',(137.945917539106,97.0236266619986,30.1616004563462));
#118408=CARTESIAN_POINT('Ctrl Pts',(137.730150591401,96.7036808066613,29.8031605164219));
#118409=CARTESIAN_POINT('Ctrl Pts',(137.514137116674,96.3833698522475,29.4451909157107));
#118410=CARTESIAN_POINT('Ctrl Pts',(138.133901805371,97.3641435557933,31.0860882029651));
#118411=CARTESIAN_POINT('Ctrl Pts',(137.918384110557,97.0445671628446,30.7271717727005));
#118412=CARTESIAN_POINT('Ctrl Pts',(137.702615200869,96.7246187276597,30.3687318339585));
#118413=CARTESIAN_POINT('Ctrl Pts',(137.486599783086,96.404305217555,30.0107622344058));
#118414=CARTESIAN_POINT('Ctrl Pts',(138.106370357294,97.3850866600336,31.6516595181755));
#118415=CARTESIAN_POINT('Ctrl Pts',(137.890850682007,97.0655076636906,31.2927430890548));
#118416=CARTESIAN_POINT('Ctrl Pts',(137.675079810338,96.7455566486581,30.934303151495));
#118417=CARTESIAN_POINT('Ctrl Pts',(137.459062449499,96.4252405828625,30.5763335531009));
#118418=CARTESIAN_POINT('Ctrl Pts',(138.078838909218,97.4060297642739,32.2172308333859));
#118419=CARTESIAN_POINT('Ctrl Pts',(137.863317253458,97.0864481645366,31.8583144054091));
#118420=CARTESIAN_POINT('Ctrl Pts',(137.647544419806,96.7664945696566,31.4998744690315));
#118421=CARTESIAN_POINT('Ctrl Pts',(137.431525115911,96.4461759481701,31.1419048717961));
#118422=CARTESIAN_POINT('Origin',(-1028.1796926039,-1430.3658026445,111.473546093892));
#118423=CARTESIAN_POINT('Origin',(-223.181503343127,1.26157769443282,267.943799556743));
#118424=CARTESIAN_POINT('',(142.173157086937,88.0947017956821,29.707360930604));
#118425=CARTESIAN_POINT('Ctrl Pts',(130.628648573574,73.7528518067643,12.8771318247297));
#118426=CARTESIAN_POINT('Ctrl Pts',(130.746522380604,73.8946940247317,13.0406378992127));
#118427=CARTESIAN_POINT('Ctrl Pts',(130.864195064795,74.036746750062,13.2041039178822));
#118428=CARTESIAN_POINT('Ctrl Pts',(130.981667837824,74.1790039792635,13.367530501113));
#118429=CARTESIAN_POINT('Ctrl Pts',(131.01791138562,74.2228942063599,13.4179520501045));
#118430=CARTESIAN_POINT('Ctrl Pts',(131.054135903103,74.2668039021083,13.4683698440422));
#118431=CARTESIAN_POINT('Ctrl Pts',(131.090341423985,74.3107328942042,13.5187838988102));
#118432=CARTESIAN_POINT('Ctrl Pts',(131.126546556198,74.3546614147181,13.5691974123784));
#118433=CARTESIAN_POINT('Ctrl Pts',(131.162734529582,74.3986050653031,13.6196097414268));
#118434=CARTESIAN_POINT('Ctrl Pts',(131.198914576796,74.4425427634704,13.6700337409723));
#118435=CARTESIAN_POINT('Ctrl Pts',(131.271273802813,74.5304171051925,13.7708805297638));
#118436=CARTESIAN_POINT('Ctrl Pts',(131.343590934132,74.6182912177423,13.8717595333324));
#118437=CARTESIAN_POINT('Ctrl Pts',(131.415865896293,74.7061642284965,13.9726706548248));
#118438=CARTESIAN_POINT('Ctrl Pts',(131.648166947633,74.9885994200529,14.2970120161168));
#118439=CARTESIAN_POINT('Ctrl Pts',(131.880032411589,75.2710231185829,14.6216852454027));
#118440=CARTESIAN_POINT('Ctrl Pts',(132.111459518597,75.5534070679763,14.9466866716945));
#118441=CARTESIAN_POINT('Ctrl Pts',(132.168043586866,75.6224501151681,15.0261497178804));
#118442=CARTESIAN_POINT('Ctrl Pts',(132.224601749866,75.6914911676185,15.1056328046916));
#118443=CARTESIAN_POINT('Ctrl Pts',(132.281134106342,75.7605299799425,15.1851360757466));
#118444=CARTESIAN_POINT('Ctrl Pts',(132.716277456523,76.2919385742384,15.797092163794));
#118445=CARTESIAN_POINT('Ctrl Pts',(133.14989240859,76.8232133801533,16.4102446980367));
#118446=CARTESIAN_POINT('Ctrl Pts',(133.582018643809,77.3542529541534,17.024653283069));
#118447=CARTESIAN_POINT('Ctrl Pts',(133.721415660947,77.5255578335261,17.2228516729777));
#118448=CARTESIAN_POINT('Ctrl Pts',(133.860657635681,77.6968384788282,17.4211806111761));
#118449=CARTESIAN_POINT('Ctrl Pts',(133.999745898333,77.8680914906715,17.6196421576971));
#118450=CARTESIAN_POINT('Ctrl Pts',(134.835027920554,78.8965360144309,18.8114850835491));
#118451=CARTESIAN_POINT('Ctrl Pts',(135.664797040899,79.9240018003904,20.0081525206959));
#118452=CARTESIAN_POINT('Ctrl Pts',(136.489186263515,80.9497652959166,21.2098869603692));
#118453=CARTESIAN_POINT('Ctrl Pts',(136.790518915081,81.324704736544,21.6491477066905));
#118454=CARTESIAN_POINT('Ctrl Pts',(137.091130864428,81.699419414638,22.0890828741905));
#118455=CARTESIAN_POINT('Ctrl Pts',(137.391028676921,82.0738743446717,22.5297051369563));
#118456=CARTESIAN_POINT('Ctrl Pts',(138.52008153385,83.4836192342109,24.1885562651687));
#118457=CARTESIAN_POINT('Ctrl Pts',(139.639078780471,84.8896822398378,25.8572363285469));
#118458=CARTESIAN_POINT('Ctrl Pts',(140.748357771799,86.290909948968,27.5364686034145));
#118459=CARTESIAN_POINT('Ctrl Pts',(141.225078250596,86.8930974506,28.258130530076));
#118460=CARTESIAN_POINT('Ctrl Pts',(141.700003289582,87.4943919158523,28.9817416846139));
#118461=CARTESIAN_POINT('Ctrl Pts',(142.173157086931,88.0947017956949,29.7073609305971));
#118462=CARTESIAN_POINT('',(142.173157086938,-77.8721802575754,29.7073609306056));
#118463=CARTESIAN_POINT('',(142.173157086938,1.26157769443282,29.7073609306056));
#118464=CARTESIAN_POINT('Ctrl Pts',(142.173157086937,-77.8721802575768,
29.7073609306057));
#118465=CARTESIAN_POINT('Ctrl Pts',(140.771066823928,-77.1195496737141,
27.5571432103945));
#118466=CARTESIAN_POINT('Ctrl Pts',(139.350602610995,-76.3636981421121,
25.4202275558638));
#118467=CARTESIAN_POINT('Ctrl Pts',(137.911552198864,-75.6069218190808,
23.2962289034037));
#118468=CARTESIAN_POINT('Ctrl Pts',(137.645041900466,-75.4667678105959,
22.9028670656993));
#118469=CARTESIAN_POINT('Ctrl Pts',(137.377894000621,-75.3265820830903,
22.5099483398117));
#118470=CARTESIAN_POINT('Ctrl Pts',(137.110106986397,-75.1863792218655,
22.1174703863493));
#118471=CARTESIAN_POINT('Ctrl Pts',(136.906981420339,-75.0800305789645,
21.8197624982603));
#118472=CARTESIAN_POINT('Ctrl Pts',(136.703486809573,-74.9736685809288,
21.5223062935279));
#118473=CARTESIAN_POINT('Ctrl Pts',(136.49962225866,-74.8673047444808,21.2251004821417));
#118474=CARTESIAN_POINT('Ctrl Pts',(135.170969603423,-74.1740964692555,
19.2881119832477));
#118475=CARTESIAN_POINT('Ctrl Pts',(133.826668743388,-73.4807155892336,
17.3618466522921));
#118476=CARTESIAN_POINT('Ctrl Pts',(132.466372132486,-72.790293430224,15.4458446008359));
#118477=CARTESIAN_POINT('Ctrl Pts',(131.857019280702,-72.481014771323,14.587560234969));
#118478=CARTESIAN_POINT('Ctrl Pts',(131.24445608371,-72.1723298225805,13.7313357497265));
#118479=CARTESIAN_POINT('Ctrl Pts',(130.628648573574,-71.8645200551892,
12.8771318247295));
#118480=CARTESIAN_POINT('Ctrl Pts',(143.998243141567,90.4164182635693,32.5299886647974));
#118481=CARTESIAN_POINT('Ctrl Pts',(142.110785538067,95.3159467497885,29.5860823505165));
#118482=CARTESIAN_POINT('Ctrl Pts',(137.297938396585,98.9312672999399,29.6065687344173));
#118483=CARTESIAN_POINT('Ctrl Pts',(141.833523282472,87.6555250250009,29.1536307269965));
#118484=CARTESIAN_POINT('Ctrl Pts',(139.951699113113,92.4512760841031,26.277933951011));
#118485=CARTESIAN_POINT('Ctrl Pts',(135.254474729354,96.0214132528808,26.2627706595018));
#118486=CARTESIAN_POINT('Ctrl Pts',(139.631897372534,84.8717998683397,25.8220821567896));
#118487=CARTESIAN_POINT('Ctrl Pts',(137.760281714732,89.5488979678155,23.0184712350033));
#118488=CARTESIAN_POINT('Ctrl Pts',(133.19886909834,93.0744510508204,22.9685157675156));
#118489=CARTESIAN_POINT('Ctrl Pts',(136.270599692722,80.6748984962916,20.883524507472));
#118490=CARTESIAN_POINT('Ctrl Pts',(134.425145038566,85.1426237384878,18.1988535366167));
#118491=CARTESIAN_POINT('Ctrl Pts',(130.10952936755,88.5979107650702,18.0978314708562));
#118492=CARTESIAN_POINT('Ctrl Pts',(135.140284456137,79.2723802644647,19.2470479670473));
#118493=CARTESIAN_POINT('Ctrl Pts',(133.308738817634,83.669449287539,16.6084945890205));
#118494=CARTESIAN_POINT('Ctrl Pts',(129.078773917855,87.0962903146892,16.48600176373));
#118495=CARTESIAN_POINT('Ctrl Pts',(133.429477090783,77.1659459828389,16.8059399255796));
#118496=CARTESIAN_POINT('Ctrl Pts',(131.622643603706,81.4477859668343,14.2403638996021));
#118497=CARTESIAN_POINT('Ctrl Pts',(127.533523795843,84.8295408813714,14.0859948098945));
#118498=CARTESIAN_POINT('Ctrl Pts',(132.856637828316,76.463350121801,15.9944854689298));
#118499=CARTESIAN_POINT('Ctrl Pts',(131.059546029043,80.7063648319507,13.4550508277215));
#118500=CARTESIAN_POINT('Ctrl Pts',(127.018581344532,84.0715516888935,13.2889339358587));
#118501=CARTESIAN_POINT('Ctrl Pts',(131.993382276806,75.4091198350532,14.7804614233826));
#118502=CARTESIAN_POINT('Ctrl Pts',(130.212043317335,79.591369997731,12.2813617585503));
#118503=CARTESIAN_POINT('Ctrl Pts',(126.246668104048,82.9308262409945,12.0977286090794));
#118504=CARTESIAN_POINT('Ctrl Pts',(131.70496404801,75.0576541254771,14.3763127715876));
#118505=CARTESIAN_POINT('Ctrl Pts',(129.929282536076,79.2195120212831,11.8911410655906));
#118506=CARTESIAN_POINT('Ctrl Pts',(125.989447337076,82.5499603603565,11.7013913248106));
#118507=CARTESIAN_POINT('Ctrl Pts',(131.34359138197,74.6182916990225,13.8717601585915));
#118508=CARTESIAN_POINT('Ctrl Pts',(129.575196155073,78.7540508346399,11.4041920413658));
#118509=CARTESIAN_POINT('Ctrl Pts',(125.668057723791,82.073080256583,11.2068823142576));
#118510=CARTESIAN_POINT('Ctrl Pts',(131.271274348665,74.5304177099209,13.7708812905263));
#118511=CARTESIAN_POINT('Ctrl Pts',(129.504380213323,78.6609701711381,11.3068890031378));
#118512=CARTESIAN_POINT('Ctrl Pts',(125.603786622365,81.977664336996,11.1080261459097));
#118513=CARTESIAN_POINT('Ctrl Pts',(131.162734713052,74.3986052383911,13.6196099971208));
#118514=CARTESIAN_POINT('Ctrl Pts',(129.398112192143,78.521306142403,11.1610010970513));
#118515=CARTESIAN_POINT('Ctrl Pts',(125.507390809853,81.8344802432875,10.9598103310851));
#118516=CARTESIAN_POINT('Ctrl Pts',(131.126546751328,74.3546616047332,13.569197684089));
#118517=CARTESIAN_POINT('Ctrl Pts',(129.362544481408,78.4745541887264,11.1121912097348));
#118518=CARTESIAN_POINT('Ctrl Pts',(125.475009027186,81.7863979095408,10.9100543209458));
#118519=CARTESIAN_POINT('Ctrl Pts',(131.054136121258,74.2668041261762,13.4683701478026));
#118520=CARTESIAN_POINT('Ctrl Pts',(129.292682333623,78.3827719919394,11.0163866736635));
#118521=CARTESIAN_POINT('Ctrl Pts',(125.412538052372,81.6932998980745,10.813853940031));
#118522=CARTESIAN_POINT('Ctrl Pts',(131.017911615491,74.2228944472823,13.417952369901));
#118523=CARTESIAN_POINT('Ctrl Pts',(129.257735891004,78.336895984873,10.9684838498103));
#118524=CARTESIAN_POINT('Ctrl Pts',(125.381293316549,81.6467625847236,10.7657533540857));
#118525=CARTESIAN_POINT('Ctrl Pts',(130.83669277543,74.0034419943347,13.1658430931136));
#118526=CARTESIAN_POINT('Ctrl Pts',(129.082959082665,78.1076345279048,10.7290112612099));
#118527=CARTESIAN_POINT('Ctrl Pts',(125.225023391366,81.4141348174694,10.5252483452649));
#118528=CARTESIAN_POINT('Ctrl Pts',(130.69140952603,73.8281870086844,12.9640904518238));
#118529=CARTESIAN_POINT('Ctrl Pts',(128.942865359045,77.9244344458793,10.5373883444415));
#118530=CARTESIAN_POINT('Ctrl Pts',(125.09985947,81.2282207416019,10.3328376923654));
#118531=CARTESIAN_POINT('Ctrl Pts',(130.54581337638,73.6532474661427,12.7622681057963));
#118532=CARTESIAN_POINT('Ctrl Pts',(128.802486548579,77.7414378018287,10.3457048166856));
#118533=CARTESIAN_POINT('Ctrl Pts',(124.974547476062,81.0424992961599,10.1404190467263));
#118534=CARTESIAN_POINT('',(142.102245848482,90.9665940861098,29.9060283977101));
#118535=CARTESIAN_POINT('Ctrl Pts',(142.173157086938,88.0947017956738,29.7073609306054));
#118536=CARTESIAN_POINT('Ctrl Pts',(142.148730412756,89.0591521397113,29.6699006692673));
#118537=CARTESIAN_POINT('Ctrl Pts',(142.125166681621,90.0156132240954,29.7482393653567));
#118538=CARTESIAN_POINT('Ctrl Pts',(142.102245848482,90.9665940861098,29.9060283977101));
#118539=CARTESIAN_POINT('Ctrl Pts',(142.102245848482,90.9665940861098,29.9060283977101));
#118540=CARTESIAN_POINT('Ctrl Pts',(142.088642086607,91.5310114925971,29.9996778915856));
#118541=CARTESIAN_POINT('Ctrl Pts',(142.015804321047,92.0883638327874,30.0447994631572));
#118542=CARTESIAN_POINT('Ctrl Pts',(141.822298968117,92.9127509551029,30.0674551445707));
#118543=CARTESIAN_POINT('Ctrl Pts',(141.743258143216,93.1866730411589,30.0672949422393));
#118544=CARTESIAN_POINT('Ctrl Pts',(141.558000498462,93.7254123886587,30.0546524823682));
#118545=CARTESIAN_POINT('Ctrl Pts',(141.452669824399,93.9880611992029,30.0422924161406));
#118546=CARTESIAN_POINT('Ctrl Pts',(141.21770827456,94.5006859065704,30.0085017768594));
#118547=CARTESIAN_POINT('Ctrl Pts',(141.088072418431,94.7506584212214,29.9870588085171));
#118548=CARTESIAN_POINT('Ctrl Pts',(140.804744976352,95.2381951113662,29.9370338585927));
#118549=CARTESIAN_POINT('Ctrl Pts',(140.650401059401,95.4766325066262,29.9083207013515));
#118550=CARTESIAN_POINT('Ctrl Pts',(140.155532539667,96.1662848262093,29.8141828477253));
#118551=CARTESIAN_POINT('Ctrl Pts',(139.785462203745,96.5902051267875,29.7414771418104));
#118552=CARTESIAN_POINT('Ctrl Pts',(139.375643667179,96.9789994268116,29.6610810886778));
#118553=CARTESIAN_POINT('Ctrl Pts',(138.317849224085,-88.6058293039543,
31.3004608543958));
#118554=CARTESIAN_POINT('Ctrl Pts',(142.471856917717,-84.3443948730147,
30.1595737369825));
#118555=CARTESIAN_POINT('Ctrl Pts',(143.424120120444,-78.5454384818962,
31.6369113115639));
#118556=CARTESIAN_POINT('Ctrl Pts',(136.350190695536,-87.3774262031235,
28.1008594751738));
#118557=CARTESIAN_POINT('Ctrl Pts',(140.408498307629,-83.1440304515458,
26.9867683100646));
#118558=CARTESIAN_POINT('Ctrl Pts',(141.360021491345,-77.4317243987574,
28.4346764108777));
#118559=CARTESIAN_POINT('Ctrl Pts',(134.356869149703,-86.1270388825143,
24.9302856890212));
#118560=CARTESIAN_POINT('Ctrl Pts',(138.305810753836,-81.9242344631293,
23.8438157767501));
#118561=CARTESIAN_POINT('Ctrl Pts',(139.255552382265,-76.3096404844107,
25.2619098819602));
#118562=CARTESIAN_POINT('Ctrl Pts',(130.331581825544,-83.5814112235751,
18.646283108484));
#118563=CARTESIAN_POINT('Ctrl Pts',(134.028267103123,-79.4533788301877,
17.6266099445915));
#118564=CARTESIAN_POINT('Ctrl Pts',(134.964674013772,-74.0630459168621,
18.9730490986722));
#118565=CARTESIAN_POINT('Ctrl Pts',(128.299289204887,-82.2862137964132,
15.532581434655));
#118566=CARTESIAN_POINT('Ctrl Pts',(131.856127035402,-78.2037581474464,
14.5554456940564));
#118567=CARTESIAN_POINT('Ctrl Pts',(132.77812042518,-72.9381488173003,15.8567366341943));
#118568=CARTESIAN_POINT('Ctrl Pts',(126.258332305831,-80.9663768211199,
12.4474339309813));
#118569=CARTESIAN_POINT('Ctrl Pts',(129.642857182039,-76.9388719385505,
11.5105721280439));
#118570=CARTESIAN_POINT('Ctrl Pts',(130.54937895675,-71.8249114384495,12.7672107117166));
#118571=CARTESIAN_POINT('',(142.129190369481,-80.7589424288075,30.069952984945));
#118572=CARTESIAN_POINT('Ctrl Pts',(139.405404281407,-86.9595319640196,
30.6278585844155));
#118573=CARTESIAN_POINT('Ctrl Pts',(139.829031373919,-86.5546131133724,
30.6780900026753));
#118574=CARTESIAN_POINT('Ctrl Pts',(140.208917341994,-86.1110299403964,
30.7010846248356));
#118575=CARTESIAN_POINT('Ctrl Pts',(140.881220779498,-85.1470424129999,
30.701894641046));
#118576=CARTESIAN_POINT('Ctrl Pts',(141.165112939471,-84.6385025262022,
30.6795864453904));
#118577=CARTESIAN_POINT('Ctrl Pts',(141.629263626588,-83.576070068767,30.5906818145022));
#118578=CARTESIAN_POINT('Ctrl Pts',(141.810493392312,-83.0155932140356,
30.5228637802147));
#118579=CARTESIAN_POINT('Ctrl Pts',(142.054539654079,-81.8932651866698,
30.3378497825085));
#118580=CARTESIAN_POINT('Ctrl Pts',(142.120088490078,-81.3275180580935,
30.2207702113273));
#118581=CARTESIAN_POINT('Ctrl Pts',(142.129190369481,-80.7589424288075,
30.0699529849449));
#118582=CARTESIAN_POINT('Ctrl Pts',(142.129190369481,-80.7589424288075,
30.0699529849449));
#118583=CARTESIAN_POINT('Ctrl Pts',(142.144332737882,-79.8130299132595,
29.8190454633284));
#118584=CARTESIAN_POINT('Ctrl Pts',(142.159053407533,-78.8523405855086,
29.6857318085897));
#118585=CARTESIAN_POINT('Ctrl Pts',(142.173157086938,-77.8721802575746,
29.7073609306055));
#118586=CARTESIAN_POINT('Origin',(138.511388527638,-86.1328816042231,31.5038637297553));
#118587=CARTESIAN_POINT('',(139.535602869442,-87.2275251711375,31.4515144847093));
#118588=CARTESIAN_POINT('Origin',(138.511388527639,-86.1328816042232,31.5038637297553));
#118589=CARTESIAN_POINT('Origin',(138.511388527638,-86.132881604223,31.5038637297546));
#118590=CARTESIAN_POINT('Ctrl Pts',(127.37609148768,-84.3097533139235,16.7886311505685));
#118591=CARTESIAN_POINT('Ctrl Pts',(120.640253240573,-90.2755657876768,
16.9280967977833));
#118592=CARTESIAN_POINT('Ctrl Pts',(113.907869073413,-96.2427669493219,
17.0988155505699));
#118593=CARTESIAN_POINT('Ctrl Pts',(107.179498834515,-102.211480880772,
17.3221792341025));
#118594=CARTESIAN_POINT('Ctrl Pts',(130.30429317534,-86.1813861960003,23.3400223598117));
#118595=CARTESIAN_POINT('Ctrl Pts',(122.806227498151,-92.5683369680557,
23.4941366828989));
#118596=CARTESIAN_POINT('Ctrl Pts',(115.310805904926,-98.9566800715172,
23.669727603837));
#118597=CARTESIAN_POINT('Ctrl Pts',(107.818551690316,-105.3464684921,23.8818149159129));
#118598=CARTESIAN_POINT('Ctrl Pts',(133.217507938415,-88.0702638129102,
29.8928880375466));
#118599=CARTESIAN_POINT('Ctrl Pts',(124.956256892849,-94.8774778101696,
30.0594817713215));
#118600=CARTESIAN_POINT('Ctrl Pts',(116.696985458918,-101.686165288659,
30.2375518331914));
#118601=CARTESIAN_POINT('Ctrl Pts',(108.44007959799,-108.496432100252,30.4356946827353));
#118602=CARTESIAN_POINT('Ctrl Pts',(136.123256082903,-89.9666341864459,
36.4468116890308));
#118603=CARTESIAN_POINT('Ctrl Pts',(127.098462410368,-97.1936297667438,
36.6248346669169));
#118604=CARTESIAN_POINT('Ctrl Pts',(118.075057823023,-104.422205454774,
36.8042712303069));
#118605=CARTESIAN_POINT('Ctrl Pts',(109.05326366487,-111.652547213205,36.9873102692202));
#118606=CARTESIAN_POINT('',(135.809689246517,-90.1427188997491,36.33540825082));
#118607=CARTESIAN_POINT('Ctrl Pts',(127.315836652548,-84.4542628777767,
16.9249836999662));
#118608=CARTESIAN_POINT('Ctrl Pts',(128.912347961563,-85.5140562177071,
20.5588718450604));
#118609=CARTESIAN_POINT('Ctrl Pts',(130.504184108802,-86.578220462908,24.1935398687055));
#118610=CARTESIAN_POINT('Ctrl Pts',(133.333407741706,-88.4763027179023,
30.6640189798783));
#118611=CARTESIAN_POINT('Ctrl Pts',(134.57173414296,-89.3093728601018,33.4996724356176));
#118612=CARTESIAN_POINT('Ctrl Pts',(135.809689332417,-90.1427187919646,
36.3354082416488));
#118613=CARTESIAN_POINT('',(125.081127808123,-98.2146012631008,35.6808659669099));
#118614=CARTESIAN_POINT('Ctrl Pts',(125.081127808123,-98.2146012631009,
35.6808659669102));
#118615=CARTESIAN_POINT('Ctrl Pts',(128.657012575822,-95.5249978808008,
35.9163745558522));
#118616=CARTESIAN_POINT('Ctrl Pts',(132.233233971786,-92.834304383349,36.1336537300593));
#118617=CARTESIAN_POINT('Ctrl Pts',(135.809689156502,-90.1427190062053,
36.3354082528244));
#118618=CARTESIAN_POINT('',(111.357648158216,-102.39750104333,23.9024280875665));
#118619=CARTESIAN_POINT('Ctrl Pts',(111.357648158207,-102.397501043341,
23.902428087572));
#118620=CARTESIAN_POINT('Ctrl Pts',(112.237736318507,-102.447328059825,
25.2697144685284));
#118621=CARTESIAN_POINT('Ctrl Pts',(113.170509508341,-102.444643395992,
26.6013700168488));
#118622=CARTESIAN_POINT('Ctrl Pts',(115.177157605512,-102.283552712046,
29.1563142765694));
#118623=CARTESIAN_POINT('Ctrl Pts',(116.237810472502,-102.127514996549,
30.3649916968861));
#118624=CARTESIAN_POINT('Ctrl Pts',(117.671701090549,-101.781453354516,
31.7445200690831));
#118625=CARTESIAN_POINT('Ctrl Pts',(117.964017105594,-101.704484866154,
32.0136934398596));
#118626=CARTESIAN_POINT('Ctrl Pts',(118.561369253799,-101.532490542598,
32.5365312703476));
#118627=CARTESIAN_POINT('Ctrl Pts',(118.86764221128,-101.437038638982,32.7911483966901));
#118628=CARTESIAN_POINT('Ctrl Pts',(119.798440024133,-101.122122644811,
33.5196983609724));
#118629=CARTESIAN_POINT('Ctrl Pts',(120.433254137702,-100.875239647465,
33.9579843170108));
#118630=CARTESIAN_POINT('Ctrl Pts',(121.412018385743,-100.43328678901,34.5252982077827));
#118631=CARTESIAN_POINT('Ctrl Pts',(121.742721174645,-100.273956112634,
34.6992950148568));
#118632=CARTESIAN_POINT('Ctrl Pts',(122.414312418387,-99.9271995290167,
35.0122996805058));
#118633=CARTESIAN_POINT('Ctrl Pts',(122.753351160005,-99.7405475253077,
35.1501342735757));
#118634=CARTESIAN_POINT('Ctrl Pts',(123.759904261833,-99.1488582344439,
35.4950447859234));
#118635=CARTESIAN_POINT('Ctrl Pts',(124.424539304367,-98.7084546099516,
35.6376228978293));
#118636=CARTESIAN_POINT('Ctrl Pts',(125.081127808123,-98.2146012631009,
35.6808659669102));
#118637=CARTESIAN_POINT('Ctrl Pts',(107.310780108707,-102.160947250244,
17.434888155118));
#118638=CARTESIAN_POINT('Ctrl Pts',(108.629709579378,-102.240804240262,
19.6093350047084));
#118639=CARTESIAN_POINT('Ctrl Pts',(109.981133608095,-102.319568381281,
21.7639041504743));
#118640=CARTESIAN_POINT('Ctrl Pts',(111.357648158207,-102.397501043341,
23.902428087572));
#118641=CARTESIAN_POINT('Ctrl Pts',(139.981039262466,-88.7787814184409,
35.1830965806492));
#118642=CARTESIAN_POINT('Ctrl Pts',(137.730576021885,-88.5528523486529,
36.2159891306253));
#118643=CARTESIAN_POINT('Ctrl Pts',(135.887563945049,-90.1951417959523,
36.5137937939541));
#118644=CARTESIAN_POINT('Ctrl Pts',(137.148036590975,-86.8028208046356,
28.6023277670535));
#118645=CARTESIAN_POINT('Ctrl Pts',(134.862750061532,-86.5751198018795,
29.6372841447209));
#118646=CARTESIAN_POINT('Ctrl Pts',(133.019486658406,-88.2644083128916,
29.9439127781505));
#118647=CARTESIAN_POINT('Ctrl Pts',(134.320157499955,-84.8198746277616,
22.0267955493744));
#118648=CARTESIAN_POINT('Ctrl Pts',(131.996640375945,-84.5931970301853,
23.0698928704881));
#118649=CARTESIAN_POINT('Ctrl Pts',(130.149612805849,-86.3350876044142,
23.3746242061013));
#118650=CARTESIAN_POINT('Ctrl Pts',(131.497560403798,-82.836411274675,15.4780825402284));
#118651=CARTESIAN_POINT('Ctrl Pts',(129.132878688311,-82.6201571356625,
16.5537915155987));
#118652=CARTESIAN_POINT('Ctrl Pts',(127.264522421459,-84.420202133104,16.8081891083403));
#118653=CARTESIAN_POINT('',(137.95522262181,-88.1632385736886,33.5420926348051));
#118654=CARTESIAN_POINT('Ctrl Pts',(137.955222611493,-88.1632377827839,
33.542092876644));
#118655=CARTESIAN_POINT('Ctrl Pts',(137.986472147923,-88.1198927191829,
33.4016716831485));
#118656=CARTESIAN_POINT('Ctrl Pts',(138.013927929779,-88.0783397029271,
33.2605153447961));
#118657=CARTESIAN_POINT('Ctrl Pts',(138.038333710357,-88.0382993247274,
33.1187588799262));
#118658=CARTESIAN_POINT('Ctrl Pts',(138.062739490935,-87.9982589465276,
32.9770024150563));
#118659=CARTESIAN_POINT('Ctrl Pts',(138.08409447566,-87.9597314678822,32.8346455432489));
#118660=CARTESIAN_POINT('Ctrl Pts',(138.10309275073,-87.9224563271609,32.6918052103266));
#118661=CARTESIAN_POINT('Ctrl Pts',(138.116685864976,-87.8957862613517,
32.5896040916845));
#118662=CARTESIAN_POINT('Ctrl Pts',(138.129071453672,-87.8697577035345,
32.4871550906377));
#118663=CARTESIAN_POINT('Ctrl Pts',(138.140491497485,-87.8442800343705,
32.3844965484889));
#118664=CARTESIAN_POINT('Ctrl Pts',(138.140799617421,-87.8435926308974,
32.3817267567169));
#118665=CARTESIAN_POINT('Ctrl Pts',(138.141107002834,-87.8429056382468,
32.3789568004916));
#118666=CARTESIAN_POINT('Ctrl Pts',(138.141413655757,-87.8422190555295,
32.3761866796374));
#118667=CARTESIAN_POINT('Ctrl Pts',(138.164438445664,-87.7906675402977,
32.1681943666801));
#118668=CARTESIAN_POINT('Ctrl Pts',(138.183335674403,-87.7414367179066,
31.959320691441));
#118669=CARTESIAN_POINT('Ctrl Pts',(138.198920898587,-87.6942155327081,
31.749709957519));
#118670=CARTESIAN_POINT('Ctrl Pts',(138.212741452039,-87.6523410683799,
31.5638328524962));
#118671=CARTESIAN_POINT('Ctrl Pts',(138.223956415709,-87.6120473556083,
31.3773757156707));
#118672=CARTESIAN_POINT('Ctrl Pts',(138.233105012014,-87.5731302661082,
31.1904278082819));
#118673=CARTESIAN_POINT('Ctrl Pts',(135.809689343673,-90.1427187995419,
36.3354082674329));
#118674=CARTESIAN_POINT('Ctrl Pts',(135.904811767368,-90.0745313134139,
36.3461026070519));
#118675=CARTESIAN_POINT('Ctrl Pts',(135.998438090071,-90.0059276307837,
36.3463569474626));
#118676=CARTESIAN_POINT('Ctrl Pts',(136.090530360458,-89.9368793821605,
36.3358503758351));
#118677=CARTESIAN_POINT('Ctrl Pts',(136.108079742172,-89.9237213389642,
36.3338482117531));
#118678=CARTESIAN_POINT('Ctrl Pts',(136.125573508779,-89.9105472502069,
36.3314552040251));
#118679=CARTESIAN_POINT('Ctrl Pts',(136.143011523145,-89.8973570683809,
36.3286690338818));
#118680=CARTESIAN_POINT('Ctrl Pts',(136.167708534923,-89.8786761527051,
36.3247230526822));
#118681=CARTESIAN_POINT('Ctrl Pts',(136.192293644407,-89.8599628899674,
36.3199882852103));
#118682=CARTESIAN_POINT('Ctrl Pts',(136.216766466779,-89.8412172337165,
36.3144577264887));
#118683=CARTESIAN_POINT('Ctrl Pts',(136.22628394486,-89.8339270499454,36.3123068927756));
#118684=CARTESIAN_POINT('Ctrl Pts',(136.235783694604,-89.8266305588926,
36.3100323926832));
#118685=CARTESIAN_POINT('Ctrl Pts',(136.245263864687,-89.8193298590945,
36.3076354766278));
#118686=CARTESIAN_POINT('Ctrl Pts',(136.275296373704,-89.7962017579533,
36.3000422159145));
#118687=CARTESIAN_POINT('Ctrl Pts',(136.305250241964,-89.7729476293812,
36.2911983055171));
#118688=CARTESIAN_POINT('Ctrl Pts',(136.334898442337,-89.7497490537957,
36.2811698247366));
#118689=CARTESIAN_POINT('Ctrl Pts',(136.365181963854,-89.7260533638686,
36.2709264470714));
#118690=CARTESIAN_POINT('Ctrl Pts',(136.395146034869,-89.7024161675735,
36.2594473791838));
#118691=CARTESIAN_POINT('Ctrl Pts',(136.424555273266,-89.6790244241635,
36.2468598287293));
#118692=CARTESIAN_POINT('Ctrl Pts',(136.434129680149,-89.6714090596959,
36.2427618535256));
#118693=CARTESIAN_POINT('Ctrl Pts',(136.443645368016,-89.6638196257139,
36.2385468189978));
#118694=CARTESIAN_POINT('Ctrl Pts',(136.45309451568,-89.6562622889414,36.2342203036252));
#118695=CARTESIAN_POINT('Ctrl Pts',(136.498027960747,-89.6203249548266,
36.2136464648274));
#118696=CARTESIAN_POINT('Ctrl Pts',(136.541782329857,-89.5848834092009,
36.1904555503822));
#118697=CARTESIAN_POINT('Ctrl Pts',(136.584212981147,-89.550054781263,36.1649197415705));
#118698=CARTESIAN_POINT('Ctrl Pts',(136.58809607405,-89.5468673968173,36.1625828008227));
#118699=CARTESIAN_POINT('Ctrl Pts',(136.591968075752,-89.5436851146463,
36.16022619736));
#118700=CARTESIAN_POINT('Ctrl Pts',(136.595828872389,-89.5405080063091,
36.1578501257204));
#118701=CARTESIAN_POINT('Ctrl Pts',(136.612581860077,-89.5267217176605,
36.1475397409306));
#118702=CARTESIAN_POINT('Ctrl Pts',(136.629163053777,-89.5130079639408,
36.1368530197172));
#118703=CARTESIAN_POINT('Ctrl Pts',(136.645580573761,-89.4993630758234,
36.1257998072365));
#118704=CARTESIAN_POINT('Ctrl Pts',(136.711912013037,-89.4442338560318,
36.0811416924169));
#118705=CARTESIAN_POINT('Ctrl Pts',(136.77547486639,-89.3902616449161,36.0304679964331));
#118706=CARTESIAN_POINT('Ctrl Pts',(136.836290833868,-89.3375516310972,
35.9746354555373));
#118707=CARTESIAN_POINT('Ctrl Pts',(136.868398662746,-89.309723345632,35.9451586299071));
#118708=CARTESIAN_POINT('Ctrl Pts',(136.899741352945,-89.2822467013342,
35.9142446875744));
#118709=CARTESIAN_POINT('Ctrl Pts',(136.930325208639,-89.2551357897903,
35.882024064121));
#118710=CARTESIAN_POINT('Ctrl Pts',(136.949307392292,-89.2383091245364,
35.8620260037737));
#118711=CARTESIAN_POINT('Ctrl Pts',(136.967912546407,-89.2217019282175,
35.8416215801862));
#118712=CARTESIAN_POINT('Ctrl Pts',(136.986154430312,-89.2053062323859,
35.8208425291752));
#118713=CARTESIAN_POINT('Ctrl Pts',(137.030059091334,-89.1658449864179,
35.7708314011722));
#118714=CARTESIAN_POINT('Ctrl Pts',(137.071860993628,-89.1276116505648,
35.7186658117346));
#118715=CARTESIAN_POINT('Ctrl Pts',(137.111827372679,-89.0904506263199,
35.6646784035793));
#118716=CARTESIAN_POINT('Ctrl Pts',(137.114384148681,-89.0880733177605,
35.6612246578844));
#118717=CARTESIAN_POINT('Ctrl Pts',(137.116933425025,-89.0857004072104,
35.6577634481199));
#118718=CARTESIAN_POINT('Ctrl Pts',(137.119475276613,-89.0833318578588,
35.6542948580768));
#118719=CARTESIAN_POINT('Ctrl Pts',(137.152886905448,-89.0521982180397,
35.6087016205924));
#118720=CARTESIAN_POINT('Ctrl Pts',(137.1850130136,-89.0218173244835,35.561833478945));
#118721=CARTESIAN_POINT('Ctrl Pts',(137.21600412934,-88.9921164859509,35.5138645307416));
#118722=CARTESIAN_POINT('Ctrl Pts',(137.232515794632,-88.9762922636526,
35.4883072960881));
#118723=CARTESIAN_POINT('Ctrl Pts',(137.248714458212,-88.9606490396974,
35.4624147460016));
#118724=CARTESIAN_POINT('Ctrl Pts',(137.264610488795,-88.9451830034108,
35.4362148435194));
#118725=CARTESIAN_POINT('Ctrl Pts',(137.309191113738,-88.9018083030758,
35.3627368755437));
#118726=CARTESIAN_POINT('Ctrl Pts',(137.351472668322,-88.8597522573793,
35.286721373415));
#118727=CARTESIAN_POINT('Ctrl Pts',(137.391640958146,-88.8189579330091,
35.2087314541765));
#118728=CARTESIAN_POINT('Ctrl Pts',(137.432893008385,-88.7770629575024,
35.1286373281745));
#118729=CARTESIAN_POINT('Ctrl Pts',(137.471916239846,-88.7364987886481,
35.0464604758252));
#118730=CARTESIAN_POINT('Ctrl Pts',(137.508894478094,-88.6972107073747,
34.9627570364186));
#118731=CARTESIAN_POINT('Ctrl Pts',(137.547511089495,-88.6561819120863,
34.875344997728));
#118732=CARTESIAN_POINT('Ctrl Pts',(137.583897515638,-88.6165448425146,
34.7862678600497));
#118733=CARTESIAN_POINT('Ctrl Pts',(137.618243866554,-88.5782435843718,
34.6961053676301));
#118734=CARTESIAN_POINT('Ctrl Pts',(137.630857828062,-88.5641771527711,
34.6629924989134));
#118735=CARTESIAN_POINT('Ctrl Pts',(137.643196444767,-88.5502909491301,
34.6297327543773));
#118736=CARTESIAN_POINT('Ctrl Pts',(137.655268514522,-88.5365823873629,
34.5963532541007));
#118737=CARTESIAN_POINT('Ctrl Pts',(137.662988209037,-88.5278162096307,
34.5750081533524));
#118738=CARTESIAN_POINT('Ctrl Pts',(137.670604373374,-88.5191189206863,
34.5536057863974));
#118739=CARTESIAN_POINT('Ctrl Pts',(137.678119653207,-88.5104881922538,
34.5321478105811));
#118740=CARTESIAN_POINT('Ctrl Pts',(137.712297866284,-88.4712371088714,
34.4345605901547));
#118741=CARTESIAN_POINT('Ctrl Pts',(137.744412440667,-88.4333456128185,
34.3357949520913));
#118742=CARTESIAN_POINT('Ctrl Pts',(137.77469626162,-88.3966315681476,34.2360021476572));
#118743=CARTESIAN_POINT('Ctrl Pts',(137.780318802798,-88.3898151816588,
34.2174744607755));
#118744=CARTESIAN_POINT('Ctrl Pts',(137.785878311239,-88.3830394892186,
34.1989113036033));
#118745=CARTESIAN_POINT('Ctrl Pts',(137.791376373166,-88.3763034714629,
34.1803135592647));
#118746=CARTESIAN_POINT('Ctrl Pts',(137.822805577275,-88.337797597986,34.0740011330757));
#118747=CARTESIAN_POINT('Ctrl Pts',(137.852224874167,-88.3005848282883,
33.9665602576698));
#118748=CARTESIAN_POINT('Ctrl Pts',(137.879893588727,-88.2645020673174,
33.8581353315705));
#118749=CARTESIAN_POINT('Ctrl Pts',(137.884717457653,-88.2582112615398,
33.8392321175928));
#118750=CARTESIAN_POINT('Ctrl Pts',(137.88948817147,-88.251954905291,33.820298938451));
#118751=CARTESIAN_POINT('Ctrl Pts',(137.894207170384,-88.2457322631208,
33.8013364925238));
#118752=CARTESIAN_POINT('Ctrl Pts',(137.915568076332,-88.2175650020994,
33.7155015450168));
#118753=CARTESIAN_POINT('Ctrl Pts',(137.935867101211,-88.1900874538675,
33.6290672549021));
#118754=CARTESIAN_POINT('Ctrl Pts',(137.955222642444,-88.1632401554982,
33.5420921511272));
#118755=CARTESIAN_POINT('Ctrl Pts',(-106.064578218039,114.936918304851,
36.7986928663039));
#118756=CARTESIAN_POINT('Ctrl Pts',(-111.860583181839,110.401027946711,
36.7680821661755));
#118757=CARTESIAN_POINT('Ctrl Pts',(-117.657597219333,105.866302505217,
36.7385729110189));
#118758=CARTESIAN_POINT('Ctrl Pts',(-123.455518268898,101.332629882867,
36.7094701720389));
#118759=CARTESIAN_POINT('Ctrl Pts',(-105.785551674258,112.231083493957,
30.0548829194029));
#118760=CARTESIAN_POINT('Ctrl Pts',(-111.260630700778,107.767344714416,
29.9834701338447));
#118761=CARTESIAN_POINT('Ctrl Pts',(-116.737030754717,103.304664039903,
29.9217488310403));
#118762=CARTESIAN_POINT('Ctrl Pts',(-122.214618283601,98.842946932162,29.8667404982254));
#118763=CARTESIAN_POINT('Ctrl Pts',(-105.499418950107,109.532143067041,
23.3084826073967));
#118764=CARTESIAN_POINT('Ctrl Pts',(-110.65372543128,105.140546028528,23.1966963348083));
#118765=CARTESIAN_POINT('Ctrl Pts',(-115.809657714807,100.749930710693,
23.1031459564826));
#118766=CARTESIAN_POINT('Ctrl Pts',(-120.967063070343,96.3602031157672,
23.022583880626));
#118767=CARTESIAN_POINT('Ctrl Pts',(-105.203778879235,106.844304662948,
16.5578492554415));
#118768=CARTESIAN_POINT('Ctrl Pts',(-110.037573455553,102.524716243768,
16.4063351240491));
#118769=CARTESIAN_POINT('Ctrl Pts',(-114.873282192695,98.2061019934524,
16.2815151973966));
#118770=CARTESIAN_POINT('Ctrl Pts',(-119.710752262737,93.8883299356038,
16.175904060701));
#118771=CARTESIAN_POINT('',(-111.359634614645,101.871358015777,17.4934229428578));
#118772=CARTESIAN_POINT('Ctrl Pts',(-110.941678675401,101.821754157221,
16.6105406048927));
#118773=CARTESIAN_POINT('Ctrl Pts',(-110.976802692028,101.836234512804,
16.706966538611));
#118774=CARTESIAN_POINT('Ctrl Pts',(-111.015364007281,101.847072803362,
16.801970682025));
#118775=CARTESIAN_POINT('Ctrl Pts',(-111.102442545073,101.863683852276,
16.9995519782176));
#118776=CARTESIAN_POINT('Ctrl Pts',(-111.151581463454,101.868801534759,
17.101871700657));
#118777=CARTESIAN_POINT('Ctrl Pts',(-111.253241016579,101.87352507461,17.3007893882979));
#118778=CARTESIAN_POINT('Ctrl Pts',(-111.305583277998,101.873317052212,
17.3974615991571));
#118779=CARTESIAN_POINT('Ctrl Pts',(-111.35963500102,101.871358457892,17.4934227342502));
#118780=CARTESIAN_POINT('',(-123.330422573721,101.368963521709,36.5882872722121));
#118781=CARTESIAN_POINT('Ctrl Pts',(-111.359633841896,101.871357131547,
17.4934233600729));
#118782=CARTESIAN_POINT('Ctrl Pts',(-111.947749728833,101.850045003062,
18.5375421230785));
#118783=CARTESIAN_POINT('Ctrl Pts',(-112.54443036993,101.827774016209,19.5767681949835));
#118784=CARTESIAN_POINT('Ctrl Pts',(-113.758537442909,101.78125340732,21.6534460580175));
#118785=CARTESIAN_POINT('Ctrl Pts',(-114.37608702552,101.756990057139,22.6908245542598));
#118786=CARTESIAN_POINT('Ctrl Pts',(-115.663113902549,101.705269358413,
24.8161572122731));
#118787=CARTESIAN_POINT('Ctrl Pts',(-116.333520060253,101.67770838071,25.903537063706));
#118788=CARTESIAN_POINT('Ctrl Pts',(-117.665324439336,101.621812741697,
28.0273117098628));
#118789=CARTESIAN_POINT('Ctrl Pts',(-118.326120019942,101.593545653451,
29.0640909328537));
#118790=CARTESIAN_POINT('Ctrl Pts',(-119.701161445121,101.533675681969,
31.1884803283709));
#118791=CARTESIAN_POINT('Ctrl Pts',(-120.416275438746,101.501974493153,
32.2755252747231));
#118792=CARTESIAN_POINT('Ctrl Pts',(-121.861935727146,101.436794133924,
34.4394391608062));
#118793=CARTESIAN_POINT('Ctrl Pts',(-122.592482137576,101.403314952986,
35.5163082172704));
#118794=CARTESIAN_POINT('Ctrl Pts',(-123.330422570274,101.368963517287,
36.5882872744484));
#118795=CARTESIAN_POINT('Origin',(-5773.01420852405,7434.54979674115,303.450099948102));
#118796=CARTESIAN_POINT('Ctrl Pts',(-111.88392035717,101.586095937418,17.1935374992541));
#118797=CARTESIAN_POINT('Ctrl Pts',(-111.576839660953,101.621738924637,
17.3666869931291));
#118798=CARTESIAN_POINT('Ctrl Pts',(-111.35963500102,101.871358457892,17.4934227342512));
#118799=CARTESIAN_POINT('Ctrl Pts',(-111.691183896308,101.59660912103,16.9642129956545));
#118800=CARTESIAN_POINT('Ctrl Pts',(-111.407695464279,101.648827022596,
17.1114080319733));
#118801=CARTESIAN_POINT('Ctrl Pts',(-111.199102424036,101.87717545202,17.2084200242789));
#118802=CARTESIAN_POINT('Ctrl Pts',(-111.510345910193,101.597647717413,
16.7322129348824));
#118803=CARTESIAN_POINT('Ctrl Pts',(-111.249478795424,101.662691540739,
16.8469520764544));
#118804=CARTESIAN_POINT('Ctrl Pts',(-111.052821140293,101.867574156372,
16.915659921585));
#118805=CARTESIAN_POINT('Ctrl Pts',(-111.358649786704,101.576194449207,
16.4968971960685));
#118806=CARTESIAN_POINT('Ctrl Pts',(-111.122904632651,101.644268202527,
16.5719086845931));
#118807=CARTESIAN_POINT('Ctrl Pts',(-110.941678675401,101.821754157221,
16.6105406048927));
#118808=CARTESIAN_POINT('',(-111.358649786699,101.57619444921,16.496897196077));
#118809=CARTESIAN_POINT('Origin',(-111.564213931405,102.529912612122,16.2774318271884));
#118810=CARTESIAN_POINT('',(-111.88392035717,101.586095937418,17.1935374992541));
#118811=CARTESIAN_POINT('Ctrl Pts',(-111.88392035717,101.586095937418,17.1935374992541));
#118812=CARTESIAN_POINT('Ctrl Pts',(-111.836494726591,101.588682860307,
17.1371088445946));
#118813=CARTESIAN_POINT('Ctrl Pts',(-111.789616831827,101.590707475539,
17.080316265831));
#118814=CARTESIAN_POINT('Ctrl Pts',(-111.743448064077,101.591958439717,
17.0229942800816));
#118815=CARTESIAN_POINT('Ctrl Pts',(-111.700070272883,101.593133781091,
16.9691375009248));
#118816=CARTESIAN_POINT('Ctrl Pts',(-111.657318000704,101.593626526527,
16.9148133834634));
#118817=CARTESIAN_POINT('Ctrl Pts',(-111.615358069917,101.593235975524,
16.8598810603027));
#118818=CARTESIAN_POINT('Ctrl Pts',(-111.575465076737,101.592864662984,
16.8076546921436));
#118819=CARTESIAN_POINT('Ctrl Pts',(-111.536287918435,101.591695207778,
16.7548785640742));
#118820=CARTESIAN_POINT('Ctrl Pts',(-111.498006548716,101.589527066277,
16.7014282487075));
#118821=CARTESIAN_POINT('Ctrl Pts',(-111.461976416798,101.587486428106,
16.6511212213491));
#118822=CARTESIAN_POINT('Ctrl Pts',(-111.426739627397,101.584561248012,
16.6002169644784));
#118823=CARTESIAN_POINT('Ctrl Pts',(-111.392483160836,101.580556069233,
16.5486087142632));
#118824=CARTESIAN_POINT('Ctrl Pts',(-111.381094044255,101.579224482744,
16.5314507164522));
#118825=CARTESIAN_POINT('Ctrl Pts',(-111.369813615844,101.577773268309,
16.5142148779493));
#118826=CARTESIAN_POINT('Ctrl Pts',(-111.358649786706,101.576194449207,
16.4968971960724));
#118827=CARTESIAN_POINT('Origin',(-111.979707723047,102.580885767316,17.1586380025516));
#118828=CARTESIAN_POINT('Ctrl Pts',(-111.358649786703,101.576194449207,
16.4968971960679));
#118829=CARTESIAN_POINT('Ctrl Pts',(-111.122904632651,101.644268202527,
16.5719086845927));
#118830=CARTESIAN_POINT('Ctrl Pts',(-110.9416786754,101.821754157221,16.6105406048923));
#118831=CARTESIAN_POINT('Ctrl Pts',(-111.288279754294,101.566242524365,
16.3877369803814));
#118832=CARTESIAN_POINT('Ctrl Pts',(-111.072676278443,101.642986039855,
16.4841832111543));
#118833=CARTESIAN_POINT('Ctrl Pts',(-110.907293169635,101.818721776356,
16.5398321836232));
#118834=CARTESIAN_POINT('Ctrl Pts',(-111.200199557218,101.557809318853,
16.2836867549652));
#118835=CARTESIAN_POINT('Ctrl Pts',(-111.003116675139,101.643071207815,
16.4014673766489));
#118836=CARTESIAN_POINT('Ctrl Pts',(-110.854904213631,101.82270065988,16.4756478640137));
#118837=CARTESIAN_POINT('Ctrl Pts',(-110.986936919282,101.552222666967,
16.0848371623958));
#118838=CARTESIAN_POINT('Ctrl Pts',(-110.822634629942,101.654531989093,
16.2509249024213));
#118839=CARTESIAN_POINT('Ctrl Pts',(-110.709560955163,101.854871899593,
16.3600477638147));
#118840=CARTESIAN_POINT('Ctrl Pts',(-110.866609670771,101.555306998861,
15.9945477578028));
#118841=CARTESIAN_POINT('Ctrl Pts',(-110.715108092291,101.665843188955,
16.1860949810044));
#118842=CARTESIAN_POINT('Ctrl Pts',(-110.619869672761,101.882463034917,
16.3112472530569));
#118843=CARTESIAN_POINT('Ctrl Pts',(-110.613373182776,101.571431280268,
15.8301888438153));
#118844=CARTESIAN_POINT('Ctrl Pts',(-110.483036256915,101.696562609498,
16.076514685252));
#118845=CARTESIAN_POINT('Ctrl Pts',(-110.421101275694,101.954396080372,
16.2278472524431));
#118846=CARTESIAN_POINT('Ctrl Pts',(-110.481583911236,101.584143153627,
15.7565784137402));
#118847=CARTESIAN_POINT('Ctrl Pts',(-110.35872436382,101.71570529272,16.0317693757562));
#118848=CARTESIAN_POINT('Ctrl Pts',(-110.313066449694,101.998090188398,
16.19341342159));
#118849=CARTESIAN_POINT('Ctrl Pts',(-110.217579678311,101.613907300713,
15.6223757806051));
#118850=CARTESIAN_POINT('Ctrl Pts',(-110.107399920415,101.755240466598,
15.9581000531054));
#118851=CARTESIAN_POINT('Ctrl Pts',(-110.091643600184,102.092016981959,
16.134422358289));
#118852=CARTESIAN_POINT('Ctrl Pts',(-110.084153854479,101.631052913433,
15.5611760730049));
#118853=CARTESIAN_POINT('Ctrl Pts',(-109.978396848826,101.775925846847,
15.9288175106257));
#118854=CARTESIAN_POINT('Ctrl Pts',(-109.977256750409,102.142629117616,
16.1095993284101));
#118855=CARTESIAN_POINT('Ctrl Pts',(-109.680774568543,101.685101447747,
15.3895092374532));
#118856=CARTESIAN_POINT('Ctrl Pts',(-109.583285605351,101.835511324331,
15.8584490739481));
#118857=CARTESIAN_POINT('Ctrl Pts',(-109.627102108949,102.299615393525,
16.0446060791122));
#118858=CARTESIAN_POINT('Ctrl Pts',(-109.412471878012,101.723770232221,
15.2925155579689));
#118859=CARTESIAN_POINT('Ctrl Pts',(-109.317773891473,101.869839371564,
15.8379959251746));
#118860=CARTESIAN_POINT('Ctrl Pts',(-109.388661682915,102.408997234681,
16.0143172610446));
#118861=CARTESIAN_POINT('Ctrl Pts',(-108.878527894045,101.793953870653,
15.1233562890074));
#118862=CARTESIAN_POINT('Ctrl Pts',(-108.805404382693,101.90745743551,15.8436789473375));
#118863=CARTESIAN_POINT('Ctrl Pts',(-108.910211316713,102.621163874619,
15.9718437558632));
#118864=CARTESIAN_POINT('Ctrl Pts',(-108.612333888908,101.825955823613,
15.0512007404904));
#118865=CARTESIAN_POINT('Ctrl Pts',(-108.55172117062,101.909166762232,15.8741536721637));
#118866=CARTESIAN_POINT('Ctrl Pts',(-108.669452661549,102.724697152727,
15.9597608836619));
#118867=CARTESIAN_POINT('Ctrl Pts',(-108.346010445703,101.849593880304,
14.994021615012));
#118868=CARTESIAN_POINT('Ctrl Pts',(-108.338331438289,101.883327150875,
15.9344925588509));
#118869=CARTESIAN_POINT('Ctrl Pts',(-108.427846264929,102.819853945307,
15.9587238614976));
#118870=CARTESIAN_POINT('Ctrl Pts',(-111.358649786703,101.576194449207,
16.4968971960679));
#118871=CARTESIAN_POINT('Ctrl Pts',(-111.334857187935,101.572829635133,
16.4599893706802));
#118872=CARTESIAN_POINT('Ctrl Pts',(-111.309540172994,101.569711922868,
16.4244373936333));
#118873=CARTESIAN_POINT('Ctrl Pts',(-111.282843284169,101.566954173187,
16.3900684461299));
#118874=CARTESIAN_POINT('Ctrl Pts',(-111.254292977553,101.564004968151,
16.3533134521042));
#118875=CARTESIAN_POINT('Ctrl Pts',(-111.224164967259,101.561466966915,
16.3179114152897));
#118876=CARTESIAN_POINT('Ctrl Pts',(-111.192584726242,101.559446314018,
16.2836716149272));
#118877=CARTESIAN_POINT('Ctrl Pts',(-111.161004485225,101.55742566112,16.2494318145647));
#118878=CARTESIAN_POINT('Ctrl Pts',(-111.127971873866,101.555921599357,
16.2163544286979));
#118879=CARTESIAN_POINT('Ctrl Pts',(-111.093561502078,101.555019491092,
16.1842672564678));
#118880=CARTESIAN_POINT('Ctrl Pts',(-111.088724872287,101.554892693168,
16.179757169391));
#118881=CARTESIAN_POINT('Ctrl Pts',(-111.083870933958,101.554778252724,
16.1752759517715));
#118882=CARTESIAN_POINT('Ctrl Pts',(-111.079000444006,101.554675917674,
16.1708229797763));
#118883=CARTESIAN_POINT('Ctrl Pts',(-111.045936867304,101.553981210814,
16.1405937456404));
#118884=CARTESIAN_POINT('Ctrl Pts',(-111.011954440646,101.553841025308,
16.1115218782683));
#118885=CARTESIAN_POINT('Ctrl Pts',(-110.977222230915,101.554202105395,
16.0834513479359));
#118886=CARTESIAN_POINT('Ctrl Pts',(-110.939210544268,101.554597279304,
16.052730348285));
#118887=CARTESIAN_POINT('Ctrl Pts',(-110.900300401965,101.555592745841,
16.0232085055961));
#118888=CARTESIAN_POINT('Ctrl Pts',(-110.86065604119,101.557138192475,15.9947107381857));
#118889=CARTESIAN_POINT('Ctrl Pts',(-110.821124593393,101.558679237449,
15.9662941366139));
#118890=CARTESIAN_POINT('Ctrl Pts',(-110.780861826765,101.560767313913,
15.9388960051834));
#118891=CARTESIAN_POINT('Ctrl Pts',(-110.739990396069,101.563370004403,
15.9123699107281));
#118892=CARTESIAN_POINT('Ctrl Pts',(-110.738582065252,101.563459686833,
15.9114558855611));
#118893=CARTESIAN_POINT('Ctrl Pts',(-110.737173147437,101.563549941267,
15.9105429550823));
#118894=CARTESIAN_POINT('Ctrl Pts',(-110.735763643675,101.563640764547,
15.9096311123955));
#118895=CARTESIAN_POINT('Ctrl Pts',(-110.654578723372,101.568872024583,
15.857110588605));
#118896=CARTESIAN_POINT('Ctrl Pts',(-110.57105352177,101.576017015555,15.8079446016386));
#118897=CARTESIAN_POINT('Ctrl Pts',(-110.486404303435,101.584454636815,
15.7616084521064));
#118898=CARTESIAN_POINT('Ctrl Pts',(-110.441052873649,101.588975153314,
15.736783525505));
#118899=CARTESIAN_POINT('Ctrl Pts',(-110.395379470581,101.593866464738,
15.7127708872074));
#118900=CARTESIAN_POINT('Ctrl Pts',(-110.349577132576,101.599030728833,
15.6894894399151));
#118901=CARTESIAN_POINT('Ctrl Pts',(-110.24585102432,101.61072596187,15.6367651898568));
#118902=CARTESIAN_POINT('Ctrl Pts',(-110.140717829715,101.62388064361,15.587418162084));
#118903=CARTESIAN_POINT('Ctrl Pts',(-110.034212222039,101.637858962756,
15.5405424606533));
#118904=CARTESIAN_POINT('Ctrl Pts',(-110.014253646191,101.640478424294,
15.53175820729));
#118905=CARTESIAN_POINT('Ctrl Pts',(-109.994246889987,101.643126704531,
15.5230606379297));
#118906=CARTESIAN_POINT('Ctrl Pts',(-109.974192204793,101.645799462414,
15.5144436344781));
#118907=CARTESIAN_POINT('Ctrl Pts',(-109.966033939667,101.646886742878,
15.5109382292287));
#118908=CARTESIAN_POINT('Ctrl Pts',(-109.95786685306,101.647978218424,15.5074458609221));
#118909=CARTESIAN_POINT('Ctrl Pts',(-109.949691017973,101.649073587736,
15.5039661494676));
#118910=CARTESIAN_POINT('Ctrl Pts',(-109.841662424648,101.663546874533,
15.4579881754034));
#118911=CARTESIAN_POINT('Ctrl Pts',(-109.732873122296,101.678566688315,
15.4144714127357));
#118912=CARTESIAN_POINT('Ctrl Pts',(-109.623374599312,101.693728939597,
15.3732017732911));
#118913=CARTESIAN_POINT('Ctrl Pts',(-109.514535397271,101.708799894763,
15.3321806297795));
#118914=CARTESIAN_POINT('Ctrl Pts',(-109.404995482567,101.724011547625,
15.2933797070636));
#118915=CARTESIAN_POINT('Ctrl Pts',(-109.29480917035,101.738928685781,15.2565545309388));
#118916=CARTESIAN_POINT('Ctrl Pts',(-109.254259141965,101.744418391022,
15.2430023763462));
#118917=CARTESIAN_POINT('Ctrl Pts',(-109.213621606221,101.74986783517,15.2297174633889));
#118918=CARTESIAN_POINT('Ctrl Pts',(-109.172899391854,101.755254022724,
15.2166864001121));
#118919=CARTESIAN_POINT('Ctrl Pts',(-109.16376911252,101.756461653441,15.2137647208865));
#118920=CARTESIAN_POINT('Ctrl Pts',(-109.154634991052,101.757666070107,
15.2108560581638));
#118921=CARTESIAN_POINT('Ctrl Pts',(-109.145497022987,101.758867014401,
15.2079602495987));
#118922=CARTESIAN_POINT('Ctrl Pts',(-109.034417884098,101.773465430265,
15.1727594347681));
#118923=CARTESIAN_POINT('Ctrl Pts',(-108.922675126564,101.787638249574,
15.1394573522961));
#118924=CARTESIAN_POINT('Ctrl Pts',(-108.810137423954,101.800972209212,
15.1083223239938));
#118925=CARTESIAN_POINT('Ctrl Pts',(-108.698562521118,101.814192092117,
15.0774536668504));
#118926=CARTESIAN_POINT('Ctrl Pts',(-108.586206282244,101.826587745877,
15.0487149603273));
#118927=CARTESIAN_POINT('Ctrl Pts',(-108.472934863952,101.837715775343,
15.0223972141357));
#118928=CARTESIAN_POINT('Ctrl Pts',(-108.430756070662,101.84185951135,15.012597294675));
#118929=CARTESIAN_POINT('Ctrl Pts',(-108.388450315727,101.845827046857,
15.0031333725959));
#118930=CARTESIAN_POINT('Ctrl Pts',(-108.346010445703,101.849593880304,
14.994021615012));
#118931=CARTESIAN_POINT('Origin',(-134.19887294995,100.640959361464,51.5));
#118932=CARTESIAN_POINT('Ctrl Pts',(-108.219727493236,101.858917829051,
14.9131911661305));
#118933=CARTESIAN_POINT('Ctrl Pts',(-108.261808866074,101.855811826645,
14.9401555736737));
#118934=CARTESIAN_POINT('Ctrl Pts',(-108.303903218439,101.852703838394,
14.9670990002567));
#118935=CARTESIAN_POINT('Ctrl Pts',(-108.346010445703,101.849593880304,
14.9940216150074));
#118936=CARTESIAN_POINT('Ctrl Pts',(-108.308841410805,101.851471857552,
15.1116319196106));
#118937=CARTESIAN_POINT('Ctrl Pts',(-108.736227065828,101.851106549813,
14.4198784537218));
#118938=CARTESIAN_POINT('Ctrl Pts',(-108.919906662173,101.172106902012,
14.0113021699872));
#118939=CARTESIAN_POINT('Ctrl Pts',(-108.202329476872,101.866208076636,
14.8856169463764));
#118940=CARTESIAN_POINT('Ctrl Pts',(-108.594197128694,101.794534342263,
14.27624920281));
#118941=CARTESIAN_POINT('Ctrl Pts',(-108.776202193226,101.186039993755,
13.9220385851583));
#118942=CARTESIAN_POINT('Ctrl Pts',(-108.099622906398,101.864041670144,
14.6499117091644));
#118943=CARTESIAN_POINT('Ctrl Pts',(-108.451642566158,101.734803622617,
14.1292917625234));
#118944=CARTESIAN_POINT('Ctrl Pts',(-108.634176876521,101.195665506161,
13.8302182712446));
#118945=CARTESIAN_POINT('Ctrl Pts',(-107.972552155616,101.787143725615,
14.2832199827396));
#118946=CARTESIAN_POINT('Ctrl Pts',(-108.266596588862,101.615974427768,
13.9050868369444));
#118947=CARTESIAN_POINT('Ctrl Pts',(-108.448605208788,101.189839289065,
13.6952139634547));
#118948=CARTESIAN_POINT('Ctrl Pts',(-107.940190815894,101.759748431711,
14.1819343396865));
#118949=CARTESIAN_POINT('Ctrl Pts',(-108.2193203599,101.581698476972,13.8446343046573));
#118950=CARTESIAN_POINT('Ctrl Pts',(-108.400270811131,101.186492230199,
13.6585564635116));
#118951=CARTESIAN_POINT('Ctrl Pts',(-107.880364873037,101.680729081386,
13.9663774366999));
#118952=CARTESIAN_POINT('Ctrl Pts',(-108.129332266283,101.500682844245,
13.7169170393182));
#118953=CARTESIAN_POINT('Ctrl Pts',(-108.307078980861,101.173528154971,
13.5826292559704));
#118954=CARTESIAN_POINT('Ctrl Pts',(-107.852535300644,101.63052006023,13.8526508146909));
#118955=CARTESIAN_POINT('Ctrl Pts',(-108.086121798064,101.454906002052,
13.6500661161653));
#118956=CARTESIAN_POINT('Ctrl Pts',(-108.261902966769,101.164286178034,
13.5434320990274));
#118957=CARTESIAN_POINT('Ctrl Pts',(-107.819585404473,101.51268212847,13.6602948649204));
#118958=CARTESIAN_POINT('Ctrl Pts',(-108.029536177066,101.362240451089,
13.5364504228253));
#118959=CARTESIAN_POINT('Ctrl Pts',(-108.200624547787,101.139387187032,
13.4803954037663));
#118960=CARTESIAN_POINT('Ctrl Pts',(-107.810282268451,101.466944733637,
13.5936655043998));
#118961=CARTESIAN_POINT('Ctrl Pts',(-108.012441731663,101.328041008364,
13.497182560204));
#118962=CARTESIAN_POINT('Ctrl Pts',(-108.181660164409,101.129377615924,
13.459047922989));
#118963=CARTESIAN_POINT('Ctrl Pts',(-107.798646016558,101.348528865262,
13.4500180826125));
#118964=CARTESIAN_POINT('Ctrl Pts',(-107.985556383543,101.244565722742,
13.4118200263289));
#118965=CARTESIAN_POINT('Ctrl Pts',(-108.149807983141,101.102224255893,
13.4149703014663));
#118966=CARTESIAN_POINT('Ctrl Pts',(-107.79647097418,101.272623085372,13.3701863883507));
#118967=CARTESIAN_POINT('Ctrl Pts',(-107.975631852581,101.193211314008,
13.3639769920832));
#118968=CARTESIAN_POINT('Ctrl Pts',(-108.13671028052,101.084293435457,13.3914657129304));
#118969=CARTESIAN_POINT('Ctrl Pts',(-107.809414341643,101.088230994184,
13.218769034146));
#118970=CARTESIAN_POINT('Ctrl Pts',(-107.977132888659,101.074417196633,
13.2706683792546));
#118971=CARTESIAN_POINT('Ctrl Pts',(-108.130193189524,101.038916619199,
13.3508292111849));
#118972=CARTESIAN_POINT('Ctrl Pts',(-107.825753380384,100.978834199556,
13.1491564651712));
#118973=CARTESIAN_POINT('Ctrl Pts',(-107.990207665327,101.006387966092,
13.2259127788549));
#118974=CARTESIAN_POINT('Ctrl Pts',(-108.13835152798,101.011130421466,13.3345476004397));
#118975=CARTESIAN_POINT('Ctrl Pts',(-107.866091153613,100.785170768084,
13.0526350823637));
#118976=CARTESIAN_POINT('Ctrl Pts',(-108.02948681282,100.888275800801,13.160024764693));
#118977=CARTESIAN_POINT('Ctrl Pts',(-108.168653420927,100.960799058839,
13.3160581790868));
#118978=CARTESIAN_POINT('Ctrl Pts',(-107.88949714444,100.697452698486,13.0209281689537));
#118979=CARTESIAN_POINT('Ctrl Pts',(-108.054609732089,100.835612352634,
13.1360704069026));
#118980=CARTESIAN_POINT('Ctrl Pts',(-108.189512938617,100.937487876546,
13.3123310404246));
#118981=CARTESIAN_POINT('Ctrl Pts',(-107.959803688777,100.460825172609,
12.9521112725005));
#118982=CARTESIAN_POINT('Ctrl Pts',(-108.132807970041,100.693508519533,
13.0788587722163));
#118983=CARTESIAN_POINT('Ctrl Pts',(-108.25573132723,100.873886159378,13.3087472811596));
#118984=CARTESIAN_POINT('Ctrl Pts',(-108.007987179674,100.332401143008,
12.9381303434119));
#118985=CARTESIAN_POINT('Ctrl Pts',(-108.189646418139,100.617065879712,
13.0586187547488));
#118986=CARTESIAN_POINT('Ctrl Pts',(-108.305583074878,100.838364796235,
13.3158505861848));
#118987=CARTESIAN_POINT('Ctrl Pts',(-108.139818142469,100.008254538428,
12.9262893844487));
#118988=CARTESIAN_POINT('Ctrl Pts',(-108.348827818643,100.420913440188,
13.0161646170075));
#118989=CARTESIAN_POINT('Ctrl Pts',(-108.445518140849,100.747687879425,
13.342889674234));
#118990=CARTESIAN_POINT('Ctrl Pts',(-108.223490127436,99.8407268348139,
12.9559534709444));
#118991=CARTESIAN_POINT('Ctrl Pts',(-108.453793155047,100.31816618663,13.0092833828537));
#118992=CARTESIAN_POINT('Ctrl Pts',(-108.539582861732,100.699134302514,
13.3708326222157));
#118993=CARTESIAN_POINT('Ctrl Pts',(-108.308069099856,99.6781782795045,
12.9919525408035));
#118994=CARTESIAN_POINT('Ctrl Pts',(-108.559051966129,100.216396515052,
13.0033130685307));
#118995=CARTESIAN_POINT('Ctrl Pts',(-108.634276712144,100.652308386221,
13.400475440966));
#118996=CARTESIAN_POINT('',(-108.797226787229,101.182770474065,13.9340454322875));
#118997=CARTESIAN_POINT('Ctrl Pts',(-108.797226579306,101.182770489606,
13.9340452992113));
#118998=CARTESIAN_POINT('Ctrl Pts',(-108.695478527114,101.190403928936,
13.8689460598067));
#118999=CARTESIAN_POINT('Ctrl Pts',(-108.595116726725,101.194441271747,
13.8018034831561));
#119000=CARTESIAN_POINT('Ctrl Pts',(-108.497136666245,101.191363671418,
13.7305213832398));
#119001=CARTESIAN_POINT('Ctrl Pts',(-108.496833794066,101.191354087648,
13.7303009812695));
#119002=CARTESIAN_POINT('Ctrl Pts',(-108.448010252123,101.189797762331,
13.694762474662));
#119003=CARTESIAN_POINT('Ctrl Pts',(-108.399971539828,101.186460674793,
13.6583206289349));
#119004=CARTESIAN_POINT('Ctrl Pts',(-108.353230634564,101.179953403577,
13.6202348783678));
#119005=CARTESIAN_POINT('Ctrl Pts',(-108.352788859017,101.179891632323,
13.6198746917526));
#119006=CARTESIAN_POINT('Ctrl Pts',(-108.317536459525,101.174940787611,
13.5911153358263));
#119007=CARTESIAN_POINT('Ctrl Pts',(-108.283526147506,101.168497834452,
13.562022509971));
#119008=CARTESIAN_POINT('Ctrl Pts',(-108.241156817604,101.155330287956,
13.5216706033009));
#119009=CARTESIAN_POINT('Ctrl Pts',(-108.230972617808,101.151728822032,
13.5116225434818));
#119010=CARTESIAN_POINT('Ctrl Pts',(-108.22054026391,101.147486439211,13.5008881123329));
#119011=CARTESIAN_POINT('Ctrl Pts',(-108.220034665425,101.147279412777,
13.5003667391237));
#119012=CARTESIAN_POINT('Ctrl Pts',(-108.205127359767,101.141132153328,
13.4849598543025));
#119013=CARTESIAN_POINT('Ctrl Pts',(-108.191468291245,101.134310659419,
13.4698941913321));
#119014=CARTESIAN_POINT('Ctrl Pts',(-108.174471599509,101.122810527915,
13.4487512118366));
#119015=CARTESIAN_POINT('Ctrl Pts',(-108.169991090568,101.119431704424,
13.4429014343202));
#119016=CARTESIAN_POINT('Ctrl Pts',(-108.165315375534,101.115446384645,
13.4364316002951));
#119017=CARTESIAN_POINT('Ctrl Pts',(-108.164899908301,101.115087617446,
13.435853019592));
#119018=CARTESIAN_POINT('Ctrl Pts',(-108.16054843271,101.111279666719,13.4297531229271));
#119019=CARTESIAN_POINT('Ctrl Pts',(-108.156798899041,101.107558386591,
13.4241471164259));
#119020=CARTESIAN_POINT('Ctrl Pts',(-108.146878997374,101.096076131378,
13.408015018413));
#119021=CARTESIAN_POINT('Ctrl Pts',(-108.141456065656,101.087614179568,
13.3974601824595));
#119022=CARTESIAN_POINT('Ctrl Pts',(-108.135772672757,101.072941965421,
13.3817903227789));
#119023=CARTESIAN_POINT('Ctrl Pts',(-108.13428747298,101.067424054221,13.3763586010489));
#119024=CARTESIAN_POINT('Ctrl Pts',(-108.133450380804,101.061595598257,
13.3711390179996));
#119025=CARTESIAN_POINT('Ctrl Pts',(-108.133449028561,101.061586168332,
13.3711305746632));
#119026=CARTESIAN_POINT('Ctrl Pts',(-108.133372024746,101.061048344506,
13.3706491043385));
#119027=CARTESIAN_POINT('Ctrl Pts',(-108.133301532029,101.060517556687,
13.3701778299736));
#119028=CARTESIAN_POINT('Ctrl Pts',(-108.132354587471,101.052767542803,
13.3633550580051));
#119029=CARTESIAN_POINT('Ctrl Pts',(-108.13261195027,101.045070458595,13.3574269943107));
#119030=CARTESIAN_POINT('Ctrl Pts',(-108.133859786615,101.037129238406,
13.3520065954183));
#119031=CARTESIAN_POINT('Ctrl Pts',(-108.136153855012,101.022529805841,
13.3420415339257));
#119032=CARTESIAN_POINT('Ctrl Pts',(-108.141776453201,101.007092279349,
13.3337684920279));
#119033=CARTESIAN_POINT('Ctrl Pts',(-108.151017897655,100.990184491437,
13.3268926660223));
#119034=CARTESIAN_POINT('Ctrl Pts',(-108.152234870508,100.988065222846,
13.3260723778365));
#119035=CARTESIAN_POINT('Ctrl Pts',(-108.153732468706,100.985578679989,
13.3251593473619));
#119036=CARTESIAN_POINT('Ctrl Pts',(-108.153965964582,100.985193635211,
13.3250190904007));
#119037=CARTESIAN_POINT('Ctrl Pts',(-108.16180164931,100.972358987473,13.3203811939589));
#119038=CARTESIAN_POINT('Ctrl Pts',(-108.170791177867,100.960359338602,
13.3172238790792));
#119039=CARTESIAN_POINT('Ctrl Pts',(-108.190299215108,100.937516537108,
13.3129101875926));
#119040=CARTESIAN_POINT('Ctrl Pts',(-108.200790086659,100.926653331488,
13.3117183211069));
#119041=CARTESIAN_POINT('Ctrl Pts',(-108.211771110626,100.916106638209,
13.3111243476578));
#119042=CARTESIAN_POINT('Ctrl Pts',(-108.211957947123,100.915927413873,
13.3111144177358));
#119043=CARTESIAN_POINT('Ctrl Pts',(-108.212144889118,100.915748309835,
13.3111046578429));
#119044=CARTESIAN_POINT('Ctrl Pts',(-108.242071173554,100.887076751103,
13.3095422623431));
#119045=CARTESIAN_POINT('Ctrl Pts',(-108.274648299862,100.861513164804,
13.3123197906557));
#119046=CARTESIAN_POINT('Ctrl Pts',(-108.323804641321,100.826882364368,
13.3196269416315));
#119047=CARTESIAN_POINT('Ctrl Pts',(-108.339673113059,100.816274430652,
13.3224374561361));
#119048=CARTESIAN_POINT('Ctrl Pts',(-108.355609411427,100.80594788316,13.3255168097254));
#119049=CARTESIAN_POINT('Ctrl Pts',(-108.355659008925,100.805915748293,
13.3255263963652));
#119050=CARTESIAN_POINT('Ctrl Pts',(-108.355708607723,100.80588361635,13.3255359862244));
#119051=CARTESIAN_POINT('Ctrl Pts',(-108.40559755053,100.773563707346,13.3351819444118));
#119052=CARTESIAN_POINT('Ctrl Pts',(-108.456791212138,100.744211241228,
13.3480834087105));
#119053=CARTESIAN_POINT('Ctrl Pts',(-108.508696342846,100.716470043631,
13.3627369168969));
#119054=CARTESIAN_POINT('Origin',(-108.076046444418,100.366733084204,14.9655404111866));
#119055=CARTESIAN_POINT('Ctrl Pts',(-107.888916789962,100.373428535561,
12.6514769245856));
#119056=CARTESIAN_POINT('Ctrl Pts',(-108.254688428925,102.620701454925,
14.6934096237394));
#119057=CARTESIAN_POINT('Ctrl Pts',(-108.609342065553,104.855278609043,
16.7328511720263));
#119058=CARTESIAN_POINT('Ctrl Pts',(-108.954760772846,107.078736759823,
18.7736582272583));
#119059=CARTESIAN_POINT('Ctrl Pts',(-114.288528320771,94.7433590966112,
12.7622614903907));
#119060=CARTESIAN_POINT('Ctrl Pts',(-114.949752684724,96.892175175894,14.7875232629088));
#119061=CARTESIAN_POINT('Ctrl Pts',(-115.597124393626,99.0269134574288,
16.8143480464918));
#119062=CARTESIAN_POINT('Ctrl Pts',(-116.232283576841,101.148319986721,
18.8454443051608));
#119063=CARTESIAN_POINT('Ctrl Pts',(-120.685536376998,89.1104362885015,
12.8559043371247));
#119064=CARTESIAN_POINT('Ctrl Pts',(-121.642340896967,91.1608673623472,
14.8664713576406));
#119065=CARTESIAN_POINT('Ctrl Pts',(-122.582611126582,93.1959018422491,
16.8823476528556));
#119066=CARTESIAN_POINT('Ctrl Pts',(-123.507696379818,95.2154164942609,
18.9051908537283));
#119067=CARTESIAN_POINT('Ctrl Pts',(-127.078760790917,83.4733470906914,
12.9365151781412));
#119068=CARTESIAN_POINT('Ctrl Pts',(-128.331573672605,85.4257523012101,
14.9337925445219));
#119069=CARTESIAN_POINT('Ctrl Pts',(-129.56511272301,87.3614186081748,16.9399086026434));
#119070=CARTESIAN_POINT('Ctrl Pts',(-130.780449953423,89.2793543803663,
18.9555464805736));
#119071=CARTESIAN_POINT('Ctrl Pts',(-113.083681812113,100.859077950595,
16.5858112636745));
#119072=CARTESIAN_POINT('Ctrl Pts',(-112.241426340359,100.923046793839,
16.0807754338115));
#119073=CARTESIAN_POINT('Ctrl Pts',(-111.402881819371,100.986545683359,
15.5695400303438));
#119074=CARTESIAN_POINT('Ctrl Pts',(-109.975927122059,101.094207019081,
14.6825123522883));
#119075=CARTESIAN_POINT('Ctrl Pts',(-109.385303029657,101.138651310514,
14.3103014815194));
#119076=CARTESIAN_POINT('Ctrl Pts',(-108.797226891215,101.182770466206,
13.9340454987736));
#119077=CARTESIAN_POINT('Ctrl Pts',(-130.62956586395,89.3507889817768,18.9187968830841));
#119078=CARTESIAN_POINT('Ctrl Pts',(-129.770009661282,88.1029950121154,
17.5672055568776));
#119079=CARTESIAN_POINT('Ctrl Pts',(-128.909398666531,86.8478227936133,
16.2229307057192));
#119080=CARTESIAN_POINT('Ctrl Pts',(-128.048609245291,85.5851223202392,
14.8859971992688));
#119081=CARTESIAN_POINT('Ctrl Pts',(-127.635977774926,84.9798291554961,
14.2451193899749));
#119082=CARTESIAN_POINT('Ctrl Pts',(-127.223301384914,84.3727934756867,
13.6059190941522));
#119083=CARTESIAN_POINT('Ctrl Pts',(-126.810675676375,83.7639597697934,
12.9683843396931));
#119084=CARTESIAN_POINT('Ctrl Pts',(-113.284300211876,100.987563276661,
16.9500152161405));
#119085=CARTESIAN_POINT('Ctrl Pts',(-113.2473084497,100.908264600744,16.7176471645154));
#119086=CARTESIAN_POINT('Ctrl Pts',(-113.142364339125,100.756041951177,
16.5524090344989));
#119087=CARTESIAN_POINT('Ctrl Pts',(-113.236867832067,101.02569809659,16.9429617333148));
#119088=CARTESIAN_POINT('Ctrl Pts',(-113.184323694926,100.972798241886,
16.7370508628182));
#119089=CARTESIAN_POINT('Ctrl Pts',(-113.081353388222,100.86235613446,16.57809332223));
#119090=CARTESIAN_POINT('Ctrl Pts',(-113.175664750215,101.081446811857,
16.9474428423133));
#119091=CARTESIAN_POINT('Ctrl Pts',(-113.097173042904,101.07143011791,16.7833710399471));
#119092=CARTESIAN_POINT('Ctrl Pts',(-112.989273054124,101.023509584859,
16.6466566777677));
#119093=CARTESIAN_POINT('Ctrl Pts',(-113.133995828898,101.145947531106,
17.0058647693881));
#119094=CARTESIAN_POINT('Ctrl Pts',(-113.019804367764,101.199041001813,
16.9082039652813));
#119095=CARTESIAN_POINT('Ctrl Pts',(-112.881224165852,101.215408640873,
16.8316430310743));
#119096=CARTESIAN_POINT('Ctrl Pts',(-113.127365282888,101.161260425825,
17.0256932190696));
#119097=CARTESIAN_POINT('Ctrl Pts',(-113.003874077265,101.23109822911,16.945991906344));
#119098=CARTESIAN_POINT('Ctrl Pts',(-112.855338209251,101.261695422742,
16.8874341838951));
#119099=CARTESIAN_POINT('Ctrl Pts',(-113.12263891581,101.186331570777,17.0693473058198));
#119100=CARTESIAN_POINT('Ctrl Pts',(-112.982179825889,101.287216798339,
17.0234870648448));
#119101=CARTESIAN_POINT('Ctrl Pts',(-112.812537626321,101.338845145382,
17.0010854441045));
#119102=CARTESIAN_POINT('Ctrl Pts',(-113.124321915466,101.196229629975,
17.0930600063125));
#119103=CARTESIAN_POINT('Ctrl Pts',(-112.976135607498,101.311549182126,
17.0632461866047));
#119104=CARTESIAN_POINT('Ctrl Pts',(-112.795398897598,101.370095170611,
17.0588687597297));
#119105=CARTESIAN_POINT('Ctrl Pts',(-113.136400384219,101.219518000264,
17.1636547790364));
#119106=CARTESIAN_POINT('Ctrl Pts',(-112.96741737061,101.374288526722,17.1783163282214));
#119107=CARTESIAN_POINT('Ctrl Pts',(-112.754549358191,101.445427510773,
17.2243427391409));
#119108=CARTESIAN_POINT('Ctrl Pts',(-113.153370418197,101.22748431837,17.2112089994991));
#119109=CARTESIAN_POINT('Ctrl Pts',(-112.973282824251,101.40418139936,17.251457843257));
#119110=CARTESIAN_POINT('Ctrl Pts',(-112.73974876032,101.4740557409,17.3276241556265));
#119111=CARTESIAN_POINT('Ctrl Pts',(-113.200847051735,101.238561775049,
17.3207980847226));
#119112=CARTESIAN_POINT('Ctrl Pts',(-112.997135748816,101.462955741625,
17.4176954558107));
#119113=CARTESIAN_POINT('Ctrl Pts',(-112.717714227404,101.519175322086,
17.5579535193094));
#119114=CARTESIAN_POINT('Ctrl Pts',(-113.235447537229,101.238234114135,
17.3830988458315));
#119115=CARTESIAN_POINT('Ctrl Pts',(-113.020441643756,101.486509722738,
17.5093551156146));
#119116=CARTESIAN_POINT('Ctrl Pts',(-112.716161245581,101.525846287929,
17.6817429485092));
#119117=CARTESIAN_POINT('Ctrl Pts',(-113.271628467282,101.235232277289,
17.4426273640084));
#119118=CARTESIAN_POINT('Ctrl Pts',(-113.045924178302,101.505884984953,
17.596172519296));
#119119=CARTESIAN_POINT('Ctrl Pts',(-112.719183351492,101.524541806106,
17.7977045562114));
#119120=CARTESIAN_POINT('',(-113.241127495304,101.237054395589,17.3909507329617));
#119121=CARTESIAN_POINT('',(-112.718450629804,101.523367194455,17.6959957773359));
#119122=CARTESIAN_POINT('Origin',(-112.622663263927,100.528577364557,17.7308952740384));
#119123=CARTESIAN_POINT('Ctrl Pts',(-113.083681812113,100.859077950595,
16.5858112636745));
#119124=CARTESIAN_POINT('Ctrl Pts',(-113.061404632018,100.898020587996,
16.6012704435305));
#119125=CARTESIAN_POINT('Ctrl Pts',(-113.039679339781,100.93610440496,16.6193770509779));
#119126=CARTESIAN_POINT('Ctrl Pts',(-112.997874239104,101.009529412883,
16.6606765520557));
#119127=CARTESIAN_POINT('Ctrl Pts',(-112.97777783381,101.044897206417,16.6838060215261));
#119128=CARTESIAN_POINT('Ctrl Pts',(-112.947979717003,101.097480225819,
16.7236063007832));
#119129=CARTESIAN_POINT('Ctrl Pts',(-112.937685438158,101.115675533887,
16.7384710206972));
#119130=CARTESIAN_POINT('Ctrl Pts',(-112.91155601675,101.161968023594,16.7792775027417));
#119131=CARTESIAN_POINT('Ctrl Pts',(-112.896237219646,101.18924137626,16.8063807498492));
#119132=CARTESIAN_POINT('Ctrl Pts',(-112.867295052177,101.240913110416,
16.8641175310324));
#119133=CARTESIAN_POINT('Ctrl Pts',(-112.853675424834,101.265305143732,
16.894757400314));
#119134=CARTESIAN_POINT('Ctrl Pts',(-112.829641190877,101.308515820403,
16.9557500909882));
#119135=CARTESIAN_POINT('Ctrl Pts',(-112.819041107462,101.327650569427,
16.9858020504512));
#119136=CARTESIAN_POINT('Ctrl Pts',(-112.796525976717,101.368610893996,
17.0574601053987));
#119137=CARTESIAN_POINT('Ctrl Pts',(-112.785204748445,101.389393833841,
17.0996011556228));
#119138=CARTESIAN_POINT('Ctrl Pts',(-112.76495120467,101.426972795253,17.1879902799844));
#119139=CARTESIAN_POINT('Ctrl Pts',(-112.756125854348,101.443588716138,
17.2343329461264));
#119140=CARTESIAN_POINT('Ctrl Pts',(-112.741173430995,101.472299136419,
17.3299871557964));
#119141=CARTESIAN_POINT('Ctrl Pts',(-112.735110984118,101.484285536985,
17.3793415843373));
#119142=CARTESIAN_POINT('Ctrl Pts',(-112.725627437313,101.503877073584,
17.4813170766608));
#119143=CARTESIAN_POINT('Ctrl Pts',(-112.722320478757,101.511290882537,
17.5339899564211));
#119144=CARTESIAN_POINT('Ctrl Pts',(-112.719123197988,101.519759953895,
17.6232082797804));
#119145=CARTESIAN_POINT('Ctrl Pts',(-112.718481515419,101.522086444779,
17.6595735346835));
#119146=CARTESIAN_POINT('Ctrl Pts',(-112.718450629804,101.523367194455,
17.6959957773359));
#119147=CARTESIAN_POINT('Ctrl Pts',(-113.241127495304,101.237054395589,
17.3909507329616));
#119148=CARTESIAN_POINT('Ctrl Pts',(-113.217820451763,101.237815479923,
17.3501341869564));
#119149=CARTESIAN_POINT('Ctrl Pts',(-113.195956117409,101.236855910071,
17.3083275628638));
#119150=CARTESIAN_POINT('Ctrl Pts',(-113.177050520814,101.232956810752,
17.2657590544435));
#119151=CARTESIAN_POINT('Ctrl Pts',(-113.175691552666,101.232676536509,
17.2626991538082));
#119152=CARTESIAN_POINT('Ctrl Pts',(-113.174348087994,101.232381025031,
17.2596356083623));
#119153=CARTESIAN_POINT('Ctrl Pts',(-113.173020088462,101.23206990914,17.2565675832469));
#119154=CARTESIAN_POINT('Ctrl Pts',(-113.159113871275,101.228812042668,
17.2244405963442));
#119155=CARTESIAN_POINT('Ctrl Pts',(-113.146606939148,101.223889787912,
17.191378470095));
#119156=CARTESIAN_POINT('Ctrl Pts',(-113.13762786511,101.215851262061,17.1582438485958));
#119157=CARTESIAN_POINT('Ctrl Pts',(-113.133863183601,101.212480926823,
17.1443514030774));
#119158=CARTESIAN_POINT('Ctrl Pts',(-113.130718297615,101.208563102925,
17.1304462142525));
#119159=CARTESIAN_POINT('Ctrl Pts',(-113.128347740583,101.203992694126,
17.1165915648229));
#119160=CARTESIAN_POINT('Ctrl Pts',(-113.12431801446,101.196223424927,17.0930399514341));
#119161=CARTESIAN_POINT('Ctrl Pts',(-113.12264020933,101.186322962569,17.0693317164803));
#119162=CARTESIAN_POINT('Ctrl Pts',(-113.125001748476,101.17379622517,17.0475200953774));
#119163=CARTESIAN_POINT('Ctrl Pts',(-113.127365974128,101.161255237252,
17.0256836611955));
#119164=CARTESIAN_POINT('Ctrl Pts',(-113.133998606105,101.145942864098,
17.0058601084124));
#119165=CARTESIAN_POINT('Ctrl Pts',(-113.144960707326,101.128973866882,
16.9904898700313));
#119166=CARTESIAN_POINT('Ctrl Pts',(-113.147546375589,101.12497133154,16.9868644393979));
#119167=CARTESIAN_POINT('Ctrl Pts',(-113.150336583093,101.120921791407,
16.9835146232212));
#119168=CARTESIAN_POINT('Ctrl Pts',(-113.153307963346,101.116836988228,
16.9804221936859));
#119169=CARTESIAN_POINT('Ctrl Pts',(-113.15623498715,101.112813162559,16.9773759276117));
#119170=CARTESIAN_POINT('Ctrl Pts',(-113.159338165517,101.108754783488,
16.9745793618155));
#119171=CARTESIAN_POINT('Ctrl Pts',(-113.162596205933,101.104672075578,
16.9720148966045));
#119172=CARTESIAN_POINT('Ctrl Pts',(-113.166973087761,101.099187327762,
16.9685697701649));
#119173=CARTESIAN_POINT('Ctrl Pts',(-113.171629908181,101.093658856214,
16.965544733986));
#119174=CARTESIAN_POINT('Ctrl Pts',(-113.176517841273,101.088114864586,
16.9629093312827));
#119175=CARTESIAN_POINT('Ctrl Pts',(-113.178903676701,101.08540880225,16.9616229721981));
#119176=CARTESIAN_POINT('Ctrl Pts',(-113.181344347377,101.082698759577,
16.9604284399634));
#119177=CARTESIAN_POINT('Ctrl Pts',(-113.183833989826,101.079987775815,
16.959321354037));
#119178=CARTESIAN_POINT('Ctrl Pts',(-113.1925477384,101.070499332647,16.9554465532947));
#119179=CARTESIAN_POINT('Ctrl Pts',(-113.201861391598,101.060999361602,
16.9526429696062));
#119180=CARTESIAN_POINT('Ctrl Pts',(-113.211523547061,101.051618163734,
16.9507227904699));
#119181=CARTESIAN_POINT('Ctrl Pts',(-113.216354624792,101.0469275648,16.9497627009018));
#119182=CARTESIAN_POINT('Ctrl Pts',(-113.221272828003,101.042266659062,
16.9490234625194));
#119183=CARTESIAN_POINT('Ctrl Pts',(-113.226246731786,101.037651734595,
16.9484815985474));
#119184=CARTESIAN_POINT('Ctrl Pts',(-113.231220635568,101.033036810127,
16.9479397345753));
#119185=CARTESIAN_POINT('Ctrl Pts',(-113.236250232118,101.028467859188,
16.9475952146417));
#119186=CARTESIAN_POINT('Ctrl Pts',(-113.241304120709,101.023961193955,
16.9474246526653));
#119187=CARTESIAN_POINT('Ctrl Pts',(-115.254397639496,108.825907539835,
36.8896367778897));
#119188=CARTESIAN_POINT('Ctrl Pts',(-120.17660008964,104.97965883355,36.8562537861409));
#119189=CARTESIAN_POINT('Ctrl Pts',(-125.099380462917,101.13408271903,36.8233080735218));
#119190=CARTESIAN_POINT('Ctrl Pts',(-130.022670311205,97.2891061715636,
36.7903913144448));
#119191=CARTESIAN_POINT('Ctrl Pts',(-114.513558109094,106.256202596199,
30.1838379755816));
#119192=CARTESIAN_POINT('Ctrl Pts',(-119.167855779823,102.470029367344,
30.1226546751607));
#119193=CARTESIAN_POINT('Ctrl Pts',(-123.822930157745,98.68445069991,30.0671957824934));
#119194=CARTESIAN_POINT('Ctrl Pts',(-128.478684868075,94.8994091810704,
30.0156717304552));
#119195=CARTESIAN_POINT('Ctrl Pts',(-113.767110373255,103.692110729597,
23.4764307482788));
#119196=CARTESIAN_POINT('Ctrl Pts',(-118.153605892832,99.966024775095,23.3877136754357));
#119197=CARTESIAN_POINT('Ctrl Pts',(-122.541076616128,96.2404679631967,
23.3099865451665));
#119198=CARTESIAN_POINT('Ctrl Pts',(-126.92940341644,92.5153905151064,23.2400830898196));
#119199=CARTESIAN_POINT('Ctrl Pts',(-113.013249784041,101.136858062062,
16.7663448755138));
#119200=CARTESIAN_POINT('Ctrl Pts',(-117.132113259844,97.4708111434929,
16.650482725141));
#119201=CARTESIAN_POINT('Ctrl Pts',(-121.252146981765,93.8052557417797,
16.5508368323178));
#119202=CARTESIAN_POINT('Ctrl Pts',(-125.373216861735,90.140133103319,16.4628744991841));
#119203=CARTESIAN_POINT('',(-129.712201930693,97.4677767908582,36.6718053866396));
#119204=CARTESIAN_POINT('Ctrl Pts',(-129.712201930692,97.4677767908583,
36.6718053866394));
#119205=CARTESIAN_POINT('Ctrl Pts',(-128.415183360148,95.3126306037214,
30.688783445503));
#119206=CARTESIAN_POINT('Ctrl Pts',(-127.111238257368,93.1606864082704,
24.706106888861));
#119207=CARTESIAN_POINT('Ctrl Pts',(-125.640995839055,90.7587857710465,
18.0106599253882));
#119208=CARTESIAN_POINT('Ctrl Pts',(-125.484325252134,90.5031450647585,
17.2978184235511));
#119209=CARTESIAN_POINT('Ctrl Pts',(-125.327511248046,90.2475906141916,
16.5849776258792));
#119210=CARTESIAN_POINT('',(-125.478386835355,100.754426031762,36.6566090043379));
#119211=CARTESIAN_POINT('Origin',(-154.072192159518,80.8103056205395,35.1561848518747));
#119212=CARTESIAN_POINT('Ctrl Pts',(-125.478386835355,100.754426031761,
36.6566090043378));
#119213=CARTESIAN_POINT('Ctrl Pts',(-123.946547493657,100.822986198634,
34.4593138204183));
#119214=CARTESIAN_POINT('Ctrl Pts',(-122.444802342128,100.887796213139,
32.2411755358701));
#119215=CARTESIAN_POINT('Ctrl Pts',(-120.977125379316,100.948380076955,
30.000862677116));
#119216=CARTESIAN_POINT('Ctrl Pts',(-119.606375507012,101.00496291207,27.9085026804203));
#119217=CARTESIAN_POINT('Ctrl Pts',(-118.265342320257,101.057859393476,
25.7968001609481));
#119218=CARTESIAN_POINT('Ctrl Pts',(-116.957300419507,101.106677163204,
23.664647363156));
#119219=CARTESIAN_POINT('Ctrl Pts',(-115.686418159592,101.154108088376,
21.593066044095));
#119220=CARTESIAN_POINT('Ctrl Pts',(-114.446678950163,101.197688794715,
19.5021798987823));
#119221=CARTESIAN_POINT('Ctrl Pts',(-113.241127495304,101.237054395589,
17.3909507329617));
#119222=CARTESIAN_POINT('Ctrl Pts',(-127.478591473384,103.26415077005,40.4654862529803));
#119223=CARTESIAN_POINT('Ctrl Pts',(-126.085438520573,101.524461077263,
39.0866582071852));
#119224=CARTESIAN_POINT('Ctrl Pts',(-125.452986036176,100.774148711786,
36.6565147204381));
#119225=CARTESIAN_POINT('Ctrl Pts',(-128.90411485389,102.154051047962,40.446888644724));
#119226=CARTESIAN_POINT('Ctrl Pts',(-127.515742871254,100.420722693561,
39.077262878799));
#119227=CARTESIAN_POINT('Ctrl Pts',(-126.881074703855,99.6652948687021,
36.6618166081872));
#119228=CARTESIAN_POINT('Ctrl Pts',(-130.330326062719,101.043472822918,
40.4282559323997));
#119229=CARTESIAN_POINT('Ctrl Pts',(-128.947021618517,99.3162713029062,
39.067753639926));
#119230=CARTESIAN_POINT('Ctrl Pts',(-128.309282804279,98.5566003142802,
36.666943655568));
#119231=CARTESIAN_POINT('Ctrl Pts',(-131.757186344567,99.9324444600011,
40.4095883737779));
#119232=CARTESIAN_POINT('Ctrl Pts',(-130.379217946431,98.2111476801913,
39.0581308375627));
#119233=CARTESIAN_POINT('Ctrl Pts',(-129.737606892351,97.4480596481642,
36.671893445077));
#119234=CARTESIAN_POINT('',(-131.66730176171,99.9704950609915,40.3950457012316));
#119235=CARTESIAN_POINT('Ctrl Pts',(-131.667300716033,99.9704936709257,
40.3950485144024));
#119236=CARTESIAN_POINT('Ctrl Pts',(-131.548211130236,99.8181394216081,
40.2755011562789));
#119237=CARTESIAN_POINT('Ctrl Pts',(-131.432993783803,99.6707290079055,
40.1484846420112));
#119238=CARTESIAN_POINT('Ctrl Pts',(-131.321652908726,99.5282681825517,
40.0142696334794));
#119239=CARTESIAN_POINT('Ctrl Pts',(-131.210312033648,99.3858073571979,
39.8800546249476));
#119240=CARTESIAN_POINT('Ctrl Pts',(-131.102847541421,99.2482960066777,
39.7386408374171));
#119241=CARTESIAN_POINT('Ctrl Pts',(-130.999283143845,99.1157647495372,
39.5902572226614));
#119242=CARTESIAN_POINT('Ctrl Pts',(-130.965242514163,99.072202989403,39.5414849437793));
#119243=CARTESIAN_POINT('Ctrl Pts',(-130.931623402822,99.0291794727609,
39.4919593460615));
#119244=CARTESIAN_POINT('Ctrl Pts',(-130.898427136816,98.9866959061117,
39.4416876552044));
#119245=CARTESIAN_POINT('Ctrl Pts',(-130.797671437525,98.8577518415788,
39.2891054531597));
#119246=CARTESIAN_POINT('Ctrl Pts',(-130.700697451224,98.7336364718075,
39.1294532389745));
#119247=CARTESIAN_POINT('Ctrl Pts',(-130.607534985213,98.6143877716309,
38.9624495822623));
#119248=CARTESIAN_POINT('Ctrl Pts',(-130.583463480886,98.5835760539378,
38.9192988433721));
#119249=CARTESIAN_POINT('Ctrl Pts',(-130.55964654795,98.5530893810531,38.8756571100173));
#119250=CARTESIAN_POINT('Ctrl Pts',(-130.536084932197,98.5229287037991,
38.8315190983403));
#119251=CARTESIAN_POINT('Ctrl Pts',(-130.52792481927,98.5124831327095,38.8162327460198));
#119252=CARTESIAN_POINT('Ctrl Pts',(-130.519797280856,98.5020791586616,
38.8008889880562));
#119253=CARTESIAN_POINT('Ctrl Pts',(-130.511703014281,98.4917176745329,
38.7854893305176));
#119254=CARTESIAN_POINT('Ctrl Pts',(-130.406066219595,98.3564918376566,
38.5845112126729));
#119255=CARTESIAN_POINT('Ctrl Pts',(-130.30628065406,98.2287388396414,38.3743701089528));
#119256=CARTESIAN_POINT('Ctrl Pts',(-130.21388519213,98.1104291812673,38.1585555937772));
#119257=CARTESIAN_POINT('Ctrl Pts',(-130.160625694022,98.0422319679544,
38.0341536748663));
#119258=CARTESIAN_POINT('Ctrl Pts',(-130.109620098986,97.9769144776089,
37.9075553545447));
#119259=CARTESIAN_POINT('Ctrl Pts',(-130.060875775219,97.9144861145443,
37.7787231608594));
#119260=CARTESIAN_POINT('Ctrl Pts',(-129.927568988965,97.7437559903339,
37.4263907377358));
#119261=CARTESIAN_POINT('Ctrl Pts',(-129.811239589121,97.5947197644857,
37.0575228405958));
#119262=CARTESIAN_POINT('Ctrl Pts',(-129.712201930693,97.4677767908586,
36.6718053866401));
#119263=CARTESIAN_POINT('Ctrl Pts',(-131.667302110261,99.9704955243252,
40.3950447634946));
#119264=CARTESIAN_POINT('Ctrl Pts',(-131.312527556384,100.019407772565,
40.287326916091));
#119265=CARTESIAN_POINT('Ctrl Pts',(-130.961559855334,100.06741967799,40.1706929082679));
#119266=CARTESIAN_POINT('Ctrl Pts',(-130.389479431215,100.144974502662,
39.961648149032));
#119267=CARTESIAN_POINT('Ctrl Pts',(-130.165891689577,100.175102589815,
39.8750362761736));
#119268=CARTESIAN_POINT('Ctrl Pts',(-129.934443735161,100.206082804183,
39.7798190949229));
#119269=CARTESIAN_POINT('Ctrl Pts',(-129.924636483676,100.207395148494,
39.7757738837941));
#119270=CARTESIAN_POINT('Ctrl Pts',(-129.638227089645,100.245709072487,
39.6573294811191));
#119271=CARTESIAN_POINT('Ctrl Pts',(-129.364649156558,100.281993719602,
39.5358436215068));
#119272=CARTESIAN_POINT('Ctrl Pts',(-128.825450730214,100.352777178216,
39.2767880474232));
#119273=CARTESIAN_POINT('Ctrl Pts',(-128.559806395557,100.387281623102,
39.1392741257641));
#119274=CARTESIAN_POINT('Ctrl Pts',(-128.283764998607,100.422686782745,
38.9842640299867));
#119275=CARTESIAN_POINT('Ctrl Pts',(-128.269363544888,100.424532583464,
38.9761415244203));
#119276=CARTESIAN_POINT('Ctrl Pts',(-128.099483229931,100.446289879013,
38.8799065456291));
#119277=CARTESIAN_POINT('Ctrl Pts',(-127.945111356024,100.465900468744,
38.7881932767494));
#119278=CARTESIAN_POINT('Ctrl Pts',(-127.698498362216,100.496942076769,
38.6340106880434));
#119279=CARTESIAN_POINT('Ctrl Pts',(-127.604951337629,100.508648002698,
38.5736802677674));
#119280=CARTESIAN_POINT('Ctrl Pts',(-127.498159132615,100.521925736591,
38.5025125366293));
#119281=CARTESIAN_POINT('Ctrl Pts',(-127.483875716836,100.523699841468,
38.4929457462286));
#119282=CARTESIAN_POINT('Ctrl Pts',(-127.293208560484,100.547357899084,
38.3645883539297));
#119283=CARTESIAN_POINT('Ctrl Pts',(-127.120640688952,100.568496000539,
38.2410307528323));
#119284=CARTESIAN_POINT('Ctrl Pts',(-126.891481007608,100.596133723172,
38.0653326990124));
#119285=CARTESIAN_POINT('Ctrl Pts',(-126.831102578164,100.603372867567,
38.0178905672479));
#119286=CARTESIAN_POINT('Ctrl Pts',(-126.759789547311,100.611869245388,
37.9604118838195));
#119287=CARTESIAN_POINT('Ctrl Pts',(-126.7482787157,100.613238961439,37.9510885444184));
#119288=CARTESIAN_POINT('Ctrl Pts',(-126.605654700423,100.63018891526,37.8349973113463));
#119289=CARTESIAN_POINT('Ctrl Pts',(-126.477341409262,100.645219890333,
37.7247300948963));
#119290=CARTESIAN_POINT('Ctrl Pts',(-126.26221563341,100.669974172286,37.5278920526891));
#119291=CARTESIAN_POINT('Ctrl Pts',(-126.173815182461,100.680007952489,
37.4432952149246));
#119292=CARTESIAN_POINT('Ctrl Pts',(-126.007566052466,100.698577504243,
37.2761262996674));
#119293=CARTESIAN_POINT('Ctrl Pts',(-125.929363881926,100.707176033654,
37.1938325734495));
#119294=CARTESIAN_POINT('Ctrl Pts',(-125.780806637899,100.723214088566,
37.0295591313845));
#119295=CARTESIAN_POINT('Ctrl Pts',(-125.710255153249,100.730690652939,
36.9477868919685));
#119296=CARTESIAN_POINT('Ctrl Pts',(-125.585892199,100.743591761947,36.7961884373386));
#119297=CARTESIAN_POINT('Ctrl Pts',(-125.531400079772,100.7491399763,36.7269555411791));
#119298=CARTESIAN_POINT('Ctrl Pts',(-125.478386835355,100.754426031762,
36.6566090043376));
#119299=CARTESIAN_POINT('Origin',(-3.5527136788005E-14,117.382132567932,
37.5199845630205));
#119300=CARTESIAN_POINT('Origin',(-70.7480045151522,11.3452839754201,40.2966571637055));
#119301=CARTESIAN_POINT('',(-116.047265294896,105.833944836398,37.8223845012247));
#119302=CARTESIAN_POINT('Origin',(-5597.75915699424,7208.51480309381,-148.16786283845));
#119303=CARTESIAN_POINT('',(-58.4668046254958,105.833944836397,37.8223845012247));
#119304=CARTESIAN_POINT('Origin',(-58.4668046254852,2608.17268283567,37.8223845012247));
#119305=CARTESIAN_POINT('Ctrl Pts',(-116.047265294896,105.833944836079,
37.8223845012247));
#119306=CARTESIAN_POINT('Ctrl Pts',(-116.065751932665,105.833943072796,
37.8223845012247));
#119307=CARTESIAN_POINT('Ctrl Pts',(-116.092585050744,105.826645719635,
37.8223845012247));
#119308=CARTESIAN_POINT('Ctrl Pts',(-116.16427200177,105.79951748795,37.8223845012247));
#119309=CARTESIAN_POINT('Ctrl Pts',(-116.209863853575,105.777714112567,
37.8223845012247));
#119310=CARTESIAN_POINT('Ctrl Pts',(-116.393944400125,105.684607636863,
37.8223845012247));
#119311=CARTESIAN_POINT('Ctrl Pts',(-116.58660799394,105.567971421066,37.8223845012247));
#119312=CARTESIAN_POINT('Ctrl Pts',(-117.320910626075,105.111918660789,
37.8223845012247));
#119313=CARTESIAN_POINT('Ctrl Pts',(-118.198593565635,104.506949909897,
37.8223845012246));
#119314=CARTESIAN_POINT('Ctrl Pts',(-119.515090470149,103.589437402878,
37.8223845012246));
#119315=CARTESIAN_POINT('Ctrl Pts',(-120.339913990592,103.002098504601,
37.8223845012247));
#119316=CARTESIAN_POINT('Ctrl Pts',(-121.089760994209,102.463700525208,
37.8223845012247));
#119317=CARTESIAN_POINT('Ctrl Pts',(-106.343459788245,114.498450877298,
36.2906714740983));
#119318=CARTESIAN_POINT('Ctrl Pts',(-106.598538882094,114.862114352182,
37.5859735623711));
#119319=CARTESIAN_POINT('Ctrl Pts',(-105.760504450538,113.779516272366,
37.6143223907801));
#119320=CARTESIAN_POINT('Ctrl Pts',(-112.085647461621,110.049594007845,
36.3911188378817));
#119321=CARTESIAN_POINT('Ctrl Pts',(-112.425610635458,110.385458233221,
37.7031989284227));
#119322=CARTESIAN_POINT('Ctrl Pts',(-111.506441302078,109.334659574466,
37.7307150596576));
#119323=CARTESIAN_POINT('Ctrl Pts',(-117.833058830718,105.607471784386,
36.4918263077435));
#119324=CARTESIAN_POINT('Ctrl Pts',(-118.190696428902,105.968286886624,
37.8188666308126));
#119325=CARTESIAN_POINT('Ctrl Pts',(-117.25777554643,104.89678060956,37.8469250101661));
#119326=CARTESIAN_POINT('Ctrl Pts',(-123.585701834143,101.172133873279,
36.5927664953353));
#119327=CARTESIAN_POINT('Ctrl Pts',(-123.894936615393,101.608995390187,
37.933018696057));
#119328=CARTESIAN_POINT('Ctrl Pts',(-123.01449933364,100.465892467149,37.9629518995451));
#119329=CARTESIAN_POINT('Ctrl Pts',(-123.330422569914,101.368963516824,
36.5882872746842));
#119330=CARTESIAN_POINT('Ctrl Pts',(-123.344567314921,101.36421884172,36.6007408255098));
#119331=CARTESIAN_POINT('Ctrl Pts',(-123.35830653956,101.359622773325,36.6135606602801));
#119332=CARTESIAN_POINT('Ctrl Pts',(-123.371559138291,101.355226436787,
36.6268414442326));
#119333=CARTESIAN_POINT('Ctrl Pts',(-123.38005353023,101.352408558844,36.6353539017842));
#119334=CARTESIAN_POINT('Ctrl Pts',(-123.388347174166,101.349672898267,
36.6440557218141));
#119335=CARTESIAN_POINT('Ctrl Pts',(-123.396407845544,101.347035631511,
36.6529706444814));
#119336=CARTESIAN_POINT('Ctrl Pts',(-123.406726144166,101.343659720914,
36.6643824524995));
#119337=CARTESIAN_POINT('Ctrl Pts',(-123.416668108461,101.340442072504,
36.6761452152671));
#119338=CARTESIAN_POINT('Ctrl Pts',(-123.42617253042,101.337403154624,36.6883152066581));
#119339=CARTESIAN_POINT('Ctrl Pts',(-123.435676952378,101.334364236743,
36.700485198049));
#119340=CARTESIAN_POINT('Ctrl Pts',(-123.444743907224,101.331504151974,
36.7130625300203));
#119341=CARTESIAN_POINT('Ctrl Pts',(-123.453305643832,101.328834900697,
36.7261050067838));
#119342=CARTESIAN_POINT('Ctrl Pts',(-123.464346015216,101.325392897424,
36.7429232988945));
#119343=CARTESIAN_POINT('Ctrl Pts',(-123.474542149242,101.322315337046,
36.7606786121915));
#119344=CARTESIAN_POINT('Ctrl Pts',(-123.48346879955,101.319715174405,36.7791588851073));
#119345=CARTESIAN_POINT('Ctrl Pts',(-123.48448868763,101.319418100498,36.7812702941347));
#119346=CARTESIAN_POINT('Ctrl Pts',(-123.485492024222,101.319127282752,
36.7833911194939));
#119347=CARTESIAN_POINT('Ctrl Pts',(-123.486478191622,101.318842910107,
36.7855210083428));
#119348=CARTESIAN_POINT('Ctrl Pts',(-123.490247873166,101.317755879332,
36.793662630838));
#119349=CARTESIAN_POINT('Ctrl Pts',(-123.493766924344,101.316762860322,
36.8019374440998));
#119350=CARTESIAN_POINT('Ctrl Pts',(-123.497003158169,101.315874178488,
36.8103276602534));
#119351=CARTESIAN_POINT('Ctrl Pts',(-123.500366079428,101.314950707813,
36.819046324539));
#119352=CARTESIAN_POINT('Ctrl Pts',(-123.50340900476,101.314151858353,36.8278935479691));
#119353=CARTESIAN_POINT('Ctrl Pts',(-123.506088590291,101.313495612145,
36.8368419231798));
#119354=CARTESIAN_POINT('Ctrl Pts',(-123.506556924753,101.313380914289,
36.8384059085214));
#119355=CARTESIAN_POINT('Ctrl Pts',(-123.507014013381,101.313270733324,
36.8399732333606));
#119356=CARTESIAN_POINT('Ctrl Pts',(-123.507459720437,101.313165086746,
36.8415436812878));
#119357=CARTESIAN_POINT('Ctrl Pts',(-123.511760851621,101.31214558349,36.856698708481));
#119358=CARTESIAN_POINT('Ctrl Pts',(-123.51506395238,101.311495727766,36.8721233256765));
#119359=CARTESIAN_POINT('Ctrl Pts',(-123.517238632335,101.311268199014,
36.8877199851398));
#119360=CARTESIAN_POINT('Ctrl Pts',(-123.517955673129,101.311193177677,
36.8928625538476));
#119361=CARTESIAN_POINT('Ctrl Pts',(-123.518550353874,101.311163947481,
36.8980235312694));
#119362=CARTESIAN_POINT('Ctrl Pts',(-123.519018972407,101.311182081362,
36.9031985700457));
#119363=CARTESIAN_POINT('Ctrl Pts',(-123.519738922911,101.311209940902,
36.9111491129839));
#119364=CARTESIAN_POINT('Ctrl Pts',(-123.520143863075,101.311361122477,
36.9191074888081));
#119365=CARTESIAN_POINT('Ctrl Pts',(-123.520244689269,101.311626254362,
36.9270583183522));
#119366=CARTESIAN_POINT('Ctrl Pts',(-123.520332912189,101.311858244762,
36.9340152942033));
#119367=CARTESIAN_POINT('Ctrl Pts',(-123.520188309068,101.312177492206,
36.9409664785514));
#119368=CARTESIAN_POINT('Ctrl Pts',(-123.519818694518,101.312578378036,
36.9479012916485));
#119369=CARTESIAN_POINT('Ctrl Pts',(-123.518942246389,101.313528978154,
36.9643454601934));
#119370=CARTESIAN_POINT('Ctrl Pts',(-123.516823047332,101.314919026044,
36.980705421996));
#119371=CARTESIAN_POINT('Ctrl Pts',(-123.513540083454,101.316715597475,
36.9968257081788));
#119372=CARTESIAN_POINT('Ctrl Pts',(-123.510185647895,101.318551281119,
37.0132969406397));
#119373=CARTESIAN_POINT('Ctrl Pts',(-123.505616471673,101.320811438833,
37.0295172464742));
#119374=CARTESIAN_POINT('Ctrl Pts',(-123.499974413748,101.323451530677,
37.045334038532));
#119375=CARTESIAN_POINT('Ctrl Pts',(-123.494837660774,101.325855174845,
37.0597342724055));
#119376=CARTESIAN_POINT('Ctrl Pts',(-123.488812646245,101.328573708224,
37.073799944283));
#119377=CARTESIAN_POINT('Ctrl Pts',(-123.482042615298,101.331565857895,
37.0874316770025));
#119378=CARTESIAN_POINT('Ctrl Pts',(-123.479410223917,101.332729295561,
37.0927321041357));
#119379=CARTESIAN_POINT('Ctrl Pts',(-123.476677171813,101.333925331171,
37.0979656803113));
#119380=CARTESIAN_POINT('Ctrl Pts',(-123.473848323173,101.335154693894,
37.1031284800887));
#119381=CARTESIAN_POINT('Ctrl Pts',(-123.472907876163,101.335563393914,
37.1048448460852));
#119382=CARTESIAN_POINT('Ctrl Pts',(-123.471957045813,101.335975491867,
37.1065541095185));
#119383=CARTESIAN_POINT('Ctrl Pts',(-123.470996134927,101.336390916874,
37.1082560945235));
#119384=CARTESIAN_POINT('Ctrl Pts',(-123.46425633452,101.339304695532,37.1201937667809));
#119385=CARTESIAN_POINT('Ctrl Pts',(-123.45701542075,101.342387694007,37.1317675839152));
#119386=CARTESIAN_POINT('Ctrl Pts',(-123.449359283714,101.345613471213,
37.1429959422839));
#119387=CARTESIAN_POINT('Ctrl Pts',(-123.440132314925,101.349501090446,
37.1565280553757));
#119388=CARTESIAN_POINT('Ctrl Pts',(-123.430300510188,101.353597474055,
37.1695589121439));
#119389=CARTESIAN_POINT('Ctrl Pts',(-123.420014486731,101.35784687936,37.1821187641335));
#119390=CARTESIAN_POINT('Ctrl Pts',(-123.417498168442,101.358886431363,
37.1851913397892));
#119391=CARTESIAN_POINT('Ctrl Pts',(-123.414954454282,101.359935248949,
37.1882357622394));
#119392=CARTESIAN_POINT('Ctrl Pts',(-123.412385154146,101.360992712451,
37.1912525344416));
#119393=CARTESIAN_POINT('Ctrl Pts',(-123.402304573002,101.365141642539,
37.203088760404));
#119394=CARTESIAN_POINT('Ctrl Pts',(-123.391824269082,101.369423548194,
37.2145141664498));
#119395=CARTESIAN_POINT('Ctrl Pts',(-123.381097732777,101.373778634695,
37.2255124459487));
#119396=CARTESIAN_POINT('Ctrl Pts',(-123.377914733845,101.375070965722,
37.2287760821217));
#119397=CARTESIAN_POINT('Ctrl Pts',(-123.374707653869,101.376370237847,
37.2320059763485));
#119398=CARTESIAN_POINT('Ctrl Pts',(-123.371479218354,101.377675295287,
37.235202851546));
#119399=CARTESIAN_POINT('Ctrl Pts',(-123.354951651383,101.384356371658,
37.251568849467));
#119400=CARTESIAN_POINT('Ctrl Pts',(-123.337718029937,101.391267827689,
37.2671689030485));
#119401=CARTESIAN_POINT('Ctrl Pts',(-123.319934918457,101.398360107876,
37.2821254095821));
#119402=CARTESIAN_POINT('Ctrl Pts',(-123.301244360305,101.405814296948,
37.2978451251918));
#119403=CARTESIAN_POINT('Ctrl Pts',(-123.281946414529,101.413468105318,
37.3128539051733));
#119404=CARTESIAN_POINT('Ctrl Pts',(-123.262167488994,101.421275510935,
37.3272715779354));
#119405=CARTESIAN_POINT('Ctrl Pts',(-123.25882412628,101.42259524839,37.329708692603));
#119406=CARTESIAN_POINT('Ctrl Pts',(-123.255466906004,101.423919402317,
37.3321288691765));
#119407=CARTESIAN_POINT('Ctrl Pts',(-123.252096304341,101.425247784049,
37.3345326292738));
#119408=CARTESIAN_POINT('Ctrl Pts',(-123.229993328995,101.433958747733,
37.3502954679278));
#119409=CARTESIAN_POINT('Ctrl Pts',(-123.207512920372,101.442767932398,
37.3652296444849));
#119410=CARTESIAN_POINT('Ctrl Pts',(-123.184733433473,101.451664160302,
37.3794852332503));
#119411=CARTESIAN_POINT('Ctrl Pts',(-123.160417070962,101.461160594688,
37.394702611314));
#119412=CARTESIAN_POINT('Ctrl Pts',(-123.135759469351,101.470756086338,
37.4091467572849));
#119413=CARTESIAN_POINT('Ctrl Pts',(-123.110798921712,101.480445769802,
37.4229692077682));
#119414=CARTESIAN_POINT('Ctrl Pts',(-123.099447117622,101.484852539636,
37.4292555181564));
#119415=CARTESIAN_POINT('Ctrl Pts',(-123.088031949792,101.489278917854,
37.4354128342535));
#119416=CARTESIAN_POINT('Ctrl Pts',(-123.07655386225,101.493725059166,37.4414535061325));
#119417=CARTESIAN_POINT('Ctrl Pts',(-123.044716343382,101.506057610856,
37.4582089110921));
#119418=CARTESIAN_POINT('Ctrl Pts',(-123.012440316367,101.518525284653,
37.4740468558098));
#119419=CARTESIAN_POINT('Ctrl Pts',(-122.979864241032,101.531072358146,
37.489119031624));
#119420=CARTESIAN_POINT('Ctrl Pts',(-122.961261985903,101.538237244028,
37.4977258529479));
#119421=CARTESIAN_POINT('Ctrl Pts',(-122.942560884288,101.545428193931,
37.5060823301321));
#119422=CARTESIAN_POINT('Ctrl Pts',(-122.923779921835,101.552636272773,
37.5142121143601));
#119423=CARTESIAN_POINT('Ctrl Pts',(-122.88704861497,101.566733641664,37.5301121301323));
#119424=CARTESIAN_POINT('Ctrl Pts',(-122.849883521798,101.580960438221,
37.5451853552783));
#119425=CARTESIAN_POINT('Ctrl Pts',(-122.812405603125,101.595275838575,
37.5595371007425));
#119426=CARTESIAN_POINT('Ctrl Pts',(-122.791311160796,101.603333260061,
37.5676149790702));
#119427=CARTESIAN_POINT('Ctrl Pts',(-122.770116649967,101.611419081322,
37.5754639318566));
#119428=CARTESIAN_POINT('Ctrl Pts',(-122.748837427239,101.619528200072,
37.583100139133));
#119429=CARTESIAN_POINT('Ctrl Pts',(-122.699812499075,101.638210694694,
37.6006930990811));
#119430=CARTESIAN_POINT('Ctrl Pts',(-122.650293779146,101.657033493528,
37.6171737958909));
#119431=CARTESIAN_POINT('Ctrl Pts',(-122.600643319789,101.675867334359,
37.6326365318907));
#119432=CARTESIAN_POINT('Ctrl Pts',(-122.580671019846,101.683443399576,
37.6388565428497));
#119433=CARTESIAN_POINT('Ctrl Pts',(-122.560676851462,101.691021473572,
37.6449117138015));
#119434=CARTESIAN_POINT('Ctrl Pts',(-122.540682335586,101.698593983021,
37.650807738141));
#119435=CARTESIAN_POINT('Ctrl Pts',(-122.485781470225,101.719386550556,
37.6669970192632));
#119436=CARTESIAN_POINT('Ctrl Pts',(-122.430701660858,101.740195157529,
37.6820510262831));
#119437=CARTESIAN_POINT('Ctrl Pts',(-122.375451974001,101.761038491698,
37.6961392792456));
#119438=CARTESIAN_POINT('Ctrl Pts',(-122.362576209183,101.765895964818,
37.6994225020502));
#119439=CARTESIAN_POINT('Ctrl Pts',(-122.349691093233,101.77075515939,37.7026531853959));
#119440=CARTESIAN_POINT('Ctrl Pts',(-122.336796525162,101.775616027209,
37.7058333024924));
#119441=CARTESIAN_POINT('Ctrl Pts',(-122.276322763223,101.798412832941,
37.720747617045));
#119442=CARTESIAN_POINT('Ctrl Pts',(-122.215643252647,101.821249844923,
37.7345515990335));
#119443=CARTESIAN_POINT('Ctrl Pts',(-122.154732266694,101.84413415925,37.7474057408743));
#119444=CARTESIAN_POINT('Ctrl Pts',(-122.146925048419,101.84706733845,37.7490533105126));
#119445=CARTESIAN_POINT('Ctrl Pts',(-122.139113993006,101.850001249146,
37.7506852352484));
#119446=CARTESIAN_POINT('Ctrl Pts',(-122.131299017507,101.852935867953,
37.7523018165157));
#119447=CARTESIAN_POINT('Ctrl Pts',(-122.108373352427,101.861544735367,
37.7570441475322));
#119448=CARTESIAN_POINT('Ctrl Pts',(-122.085399980218,101.870166079982,
37.7616567071971));
#119449=CARTESIAN_POINT('Ctrl Pts',(-122.062382241907,101.878799082757,
37.766144046604));
#119450=CARTESIAN_POINT('Ctrl Pts',(-121.985683449736,101.907565631264,
37.7810965805115));
#119451=CARTESIAN_POINT('Ctrl Pts',(-121.908637289436,101.93640722427,37.7946347352988));
#119452=CARTESIAN_POINT('Ctrl Pts',(-121.831355979088,101.965290884182,
37.8069098937851));
#119453=CARTESIAN_POINT('Ctrl Pts',(-121.744331157571,101.997816152417,
37.8207326857585));
#119454=CARTESIAN_POINT('Ctrl Pts',(-121.65700690934,102.030394800229,37.8329542134886));
#119455=CARTESIAN_POINT('Ctrl Pts',(-121.569490747873,102.062991531275,
37.8437328378894));
#119456=CARTESIAN_POINT('Ctrl Pts',(-121.499388062096,102.08910234733,37.8523667919709));
#119457=CARTESIAN_POINT('Ctrl Pts',(-121.429160722781,102.1152251501,37.8600735714688));
#119458=CARTESIAN_POINT('Ctrl Pts',(-121.358853721273,102.141344865397,
37.8669119891296));
#119459=CARTESIAN_POINT('Ctrl Pts',(-138.852415950891,98.8851172765597,
36.1054537969236));
#119460=CARTESIAN_POINT('Ctrl Pts',(-137.064660524656,98.069229412905,41.163349408829));
#119461=CARTESIAN_POINT('Ctrl Pts',(-132.679283902025,101.264928811593,
41.1686145705087));
#119462=CARTESIAN_POINT('Ctrl Pts',(-138.763842581599,98.7639852477956,
36.0557848620161));
#119463=CARTESIAN_POINT('Ctrl Pts',(-136.757746611373,97.654526659888,41.0044951048405));
#119464=CARTESIAN_POINT('Ctrl Pts',(-132.349913416408,100.843692969772,
40.9876831529191));
#119465=CARTESIAN_POINT('Ctrl Pts',(-138.679579889039,98.646998017915,35.9908480312366));
#119466=CARTESIAN_POINT('Ctrl Pts',(-136.463751469952,97.2523795377366,
40.7947578073037));
#119467=CARTESIAN_POINT('Ctrl Pts',(-132.034134945038,100.439782861952,
40.751837028972));
#119468=CARTESIAN_POINT('Ctrl Pts',(-138.519876843483,98.4214638880848,
35.829232908854));
#119469=CARTESIAN_POINT('Ctrl Pts',(-135.900959121008,96.4718701343696,
40.2675510200546));
#119470=CARTESIAN_POINT('Ctrl Pts',(-131.430699993818,99.6678133016778,
40.166752369562));
#119471=CARTESIAN_POINT('Ctrl Pts',(-138.446848132081,98.3163091110495,
35.7348566326517));
#119472=CARTESIAN_POINT('Ctrl Pts',(-135.640555468062,96.1050782450369,
39.9571282669685));
#119473=CARTESIAN_POINT('Ctrl Pts',(-131.152152974743,99.3114071764291,
39.825924970093));
#119474=CARTESIAN_POINT('Ctrl Pts',(-138.34814643366,98.1709840103657,35.5748232076528));
#119475=CARTESIAN_POINT('Ctrl Pts',(-135.283953926012,95.5938327837617,
39.4265371660886));
#119476=CARTESIAN_POINT('Ctrl Pts',(-130.771563812097,98.8243405611874,
39.2495689831636));
#119477=CARTESIAN_POINT('Ctrl Pts',(-138.317001961454,98.1245334909835,
35.5182992869531));
#119478=CARTESIAN_POINT('Ctrl Pts',(-135.170427091059,95.4294259861019,
39.238204336552));
#119479=CARTESIAN_POINT('Ctrl Pts',(-130.650728349456,98.6696814102673,
39.0462810935559));
#119480=CARTESIAN_POINT('Ctrl Pts',(-138.258333067282,98.0357387040476,
35.3987028681623));
#119481=CARTESIAN_POINT('Ctrl Pts',(-134.954625388066,95.1133252865721,
38.8379752134968));
#119482=CARTESIAN_POINT('Ctrl Pts',(-130.421441308685,98.3761761454807,
38.616757093703));
#119483=CARTESIAN_POINT('Ctrl Pts',(-138.230910636627,97.9935394456182,
35.3357433091372));
#119484=CARTESIAN_POINT('Ctrl Pts',(-134.852721995702,94.9621429297526,
38.6263835589548));
#119485=CARTESIAN_POINT('Ctrl Pts',(-130.313374567075,98.2378223988066,
38.390939871091));
#119486=CARTESIAN_POINT('Ctrl Pts',(-138.155893796473,97.8758887947886,
35.1410683008115));
#119487=CARTESIAN_POINT('Ctrl Pts',(-134.570488402334,94.537343164814,37.9686049139758));
#119488=CARTESIAN_POINT('Ctrl Pts',(-130.014906197173,97.8556429235651,
37.6937870257211));
#119489=CARTESIAN_POINT('Ctrl Pts',(-138.114843095592,97.8083423023534,
35.0023939801816));
#119490=CARTESIAN_POINT('Ctrl Pts',(-134.411709801279,94.2897076144884,
37.4964792444508));
#119491=CARTESIAN_POINT('Ctrl Pts',(-129.847415755773,97.6410890975469,
37.1984165078776));
#119492=CARTESIAN_POINT('Ctrl Pts',(-138.083027610688,97.7520216289459,
34.8545687310552));
#119493=CARTESIAN_POINT('Ctrl Pts',(-134.283734803103,94.0794097765563,
36.9895656258227));
#119494=CARTESIAN_POINT('Ctrl Pts',(-129.712201930693,97.4677767908584,
36.6718053866396));
#119495=CARTESIAN_POINT('',(-138.044258579254,97.7149013450859,34.8762231792858));
#119496=CARTESIAN_POINT('Origin',(-133.395363797459,102.202232176411,34.167958173768));
#119497=CARTESIAN_POINT('',(-134.039584906804,99.7760107526488,40.6859039865876));
#119498=CARTESIAN_POINT('Ctrl Pts',(-138.044258579254,97.7149013450859,
34.8762231792859));
#119499=CARTESIAN_POINT('Ctrl Pts',(-138.042370909398,97.7207830509826,
34.9258778694986));
#119500=CARTESIAN_POINT('Ctrl Pts',(-138.040342744661,97.7268555019776,
34.9754633605557));
#119501=CARTESIAN_POINT('Ctrl Pts',(-138.038167974087,97.7331491257643,
35.025005639837));
#119502=CARTESIAN_POINT('Ctrl Pts',(-138.036043459389,97.7392973127913,
35.0734030669924));
#119503=CARTESIAN_POINT('Ctrl Pts',(-138.033779181654,97.7456568390329,
35.1217590350962));
#119504=CARTESIAN_POINT('Ctrl Pts',(-138.031347850745,97.7522276707053,
35.17006396309));
#119505=CARTESIAN_POINT('Ctrl Pts',(-138.029250583606,97.7578956730721,
35.2117318157836));
#119506=CARTESIAN_POINT('Ctrl Pts',(-138.027028747707,97.7637205761769,
35.2533611288035));
#119507=CARTESIAN_POINT('Ctrl Pts',(-138.024650237262,97.7696825378812,
35.2949265240995));
#119508=CARTESIAN_POINT('Ctrl Pts',(-138.021907831419,97.7765566378664,
35.342851133039));
#119509=CARTESIAN_POINT('Ctrl Pts',(-138.018950899592,97.7835956447585,
35.390638379559));
#119510=CARTESIAN_POINT('Ctrl Pts',(-138.015770162242,97.7908318614796,
35.4383722579563));
#119511=CARTESIAN_POINT('Ctrl Pts',(-138.011512569139,97.8005179383293,
35.5022666978702));
#119512=CARTESIAN_POINT('Ctrl Pts',(-138.006930422087,97.810669815866,35.566188605612));
#119513=CARTESIAN_POINT('Ctrl Pts',(-138.001882362604,97.8211683865347,
35.6299559354847));
#119514=CARTESIAN_POINT('Ctrl Pts',(-137.999122533879,97.8269080686819,
35.6648182244953));
#119515=CARTESIAN_POINT('Ctrl Pts',(-137.996224076099,97.8327521568759,
35.6996346392531));
#119516=CARTESIAN_POINT('Ctrl Pts',(-137.993167820464,97.8386856813214,
35.7343775532987));
#119517=CARTESIAN_POINT('Ctrl Pts',(-137.992080973085,97.8407957258539,
35.746732620932));
#119518=CARTESIAN_POINT('Ctrl Pts',(-137.990976362777,97.8429205796956,
35.7590836718152));
#119519=CARTESIAN_POINT('Ctrl Pts',(-137.989853207303,97.8450596867361,
35.7714293986833));
#119520=CARTESIAN_POINT('Ctrl Pts',(-137.985370287682,97.8535976364183,
35.8207056587287));
#119521=CARTESIAN_POINT('Ctrl Pts',(-137.980570941894,97.8623333612102,
35.8698750850156));
#119522=CARTESIAN_POINT('Ctrl Pts',(-137.975446620247,97.8712933269661,
35.9189606267302));
#119523=CARTESIAN_POINT('Ctrl Pts',(-137.968764248438,97.882977570599,35.9829706289855));
#119524=CARTESIAN_POINT('Ctrl Pts',(-137.961523623979,97.8950284237664,
36.0468048433172));
#119525=CARTESIAN_POINT('Ctrl Pts',(-137.953677241137,97.9074662247358,
36.1104951011678));
#119526=CARTESIAN_POINT('Ctrl Pts',(-137.951722937963,97.910564115113,36.1263584710194));
#119527=CARTESIAN_POINT('Ctrl Pts',(-137.949731032766,97.9136859040389,
36.142212679219));
#119528=CARTESIAN_POINT('Ctrl Pts',(-137.947700749805,97.9168316954639,
36.1580577788482));
#119529=CARTESIAN_POINT('Ctrl Pts',(-137.938405705408,97.9312337623333,
36.2305998369767));
#119530=CARTESIAN_POINT('Ctrl Pts',(-137.928322747815,97.9461656969886,
36.3029853300391));
#119531=CARTESIAN_POINT('Ctrl Pts',(-137.917372210346,97.9616082918534,
36.3751374618418));
#119532=CARTESIAN_POINT('Ctrl Pts',(-137.914733034842,97.9653300925592,
36.3925267579689));
#119533=CARTESIAN_POINT('Ctrl Pts',(-137.912043454971,97.9690814054672,
36.4099023115991));
#119534=CARTESIAN_POINT('Ctrl Pts',(-137.909302345328,97.9728616819481,
36.4272627109582));
#119535=CARTESIAN_POINT('Ctrl Pts',(-137.896587372587,97.9903969573145,
36.5077910492341));
#119536=CARTESIAN_POINT('Ctrl Pts',(-137.882778475674,98.0085883113185,
36.5880449759823));
#119537=CARTESIAN_POINT('Ctrl Pts',(-137.867774170419,98.0274448667792,
36.668030366249));
#119538=CARTESIAN_POINT('Ctrl Pts',(-137.856682458166,98.0413842984089,
36.7271583910526));
#119539=CARTESIAN_POINT('Ctrl Pts',(-137.844938043334,98.055687416307,36.7861387755476));
#119540=CARTESIAN_POINT('Ctrl Pts',(-137.832513191615,98.0703636610194,
36.8449625835195));
#119541=CARTESIAN_POINT('Ctrl Pts',(-137.828235383063,98.0754166118757,
36.8652152991621));
#119542=CARTESIAN_POINT('Ctrl Pts',(-137.82387643212,98.0805136246082,36.8854501102547));
#119543=CARTESIAN_POINT('Ctrl Pts',(-137.819434923495,98.0856548928921,
36.9056668326596));
#119544=CARTESIAN_POINT('Ctrl Pts',(-137.802275011427,98.1055183490091,
36.9837747928255));
#119545=CARTESIAN_POINT('Ctrl Pts',(-137.783849257838,98.1260134860775,
37.0616108305131));
#119546=CARTESIAN_POINT('Ctrl Pts',(-137.764169518257,98.1471739668691,
37.1390544878936));
#119547=CARTESIAN_POINT('Ctrl Pts',(-137.756072663661,98.1558800442756,
37.1709172079538));
#119548=CARTESIAN_POINT('Ctrl Pts',(-137.747764075535,98.1646988022514,
37.2027132477832));
#119549=CARTESIAN_POINT('Ctrl Pts',(-137.739246984566,98.1736329332871,
37.2344333025177));
#119550=CARTESIAN_POINT('Ctrl Pts',(-137.731670501548,98.1815803994266,
37.2626502673166));
#119551=CARTESIAN_POINT('Ctrl Pts',(-137.723914129705,98.1895984970646,
37.2907931931109));
#119552=CARTESIAN_POINT('Ctrl Pts',(-137.715982382489,98.1976910978031,
37.3188569547877));
#119553=CARTESIAN_POINT('Ctrl Pts',(-137.691638220223,98.222528952588,37.4049904067854));
#119554=CARTESIAN_POINT('Ctrl Pts',(-137.665667198568,98.2481117119838,
37.4904096392824));
#119555=CARTESIAN_POINT('Ctrl Pts',(-137.638054355861,98.2743448787203,
37.5748762596431));
#119556=CARTESIAN_POINT('Ctrl Pts',(-137.621636451089,98.2899424627116,
37.6250979968345));
#119557=CARTESIAN_POINT('Ctrl Pts',(-137.604638893189,98.3057694421757,
37.6749826337061));
#119558=CARTESIAN_POINT('Ctrl Pts',(-137.587066341319,98.3218023069599,
37.7244783861666));
#119559=CARTESIAN_POINT('Ctrl Pts',(-137.580205053435,98.3280624165732,
37.7438042421484));
#119560=CARTESIAN_POINT('Ctrl Pts',(-137.573255912696,98.3343538545125,
37.7630711028624));
#119561=CARTESIAN_POINT('Ctrl Pts',(-137.566219162249,98.3406750870048,
37.7822761610003));
#119562=CARTESIAN_POINT('Ctrl Pts',(-137.559356289269,98.3468401224148,
37.801006663891));
#119563=CARTESIAN_POINT('Ctrl Pts',(-137.552408696016,98.3530348197363,
37.8196822874478));
#119564=CARTESIAN_POINT('Ctrl Pts',(-137.545376456305,98.3592578318864,
37.8383006839332));
#119565=CARTESIAN_POINT('Ctrl Pts',(-137.514570505605,98.3865188203287,
37.9198618120753));
#119566=CARTESIAN_POINT('Ctrl Pts',(-137.482105459624,98.4143984442796,
38.0004858315662));
#119567=CARTESIAN_POINT('Ctrl Pts',(-137.447872678312,98.4428202570915,
38.0801381579505));
#119568=CARTESIAN_POINT('Ctrl Pts',(-137.415546057863,98.4696594772779,
38.1553552575892));
#119569=CARTESIAN_POINT('Ctrl Pts',(-137.38164323021,98.496982361221,38.2297058394041));
#119570=CARTESIAN_POINT('Ctrl Pts',(-137.346104432528,98.5247528579686,
38.3031565817408));
#119571=CARTESIAN_POINT('Ctrl Pts',(-137.307300519281,98.5550747601411,
38.3833555873214));
#119572=CARTESIAN_POINT('Ctrl Pts',(-137.266539228636,98.5859249337707,
38.4624830355829));
#119573=CARTESIAN_POINT('Ctrl Pts',(-137.223708089489,98.6172387538047,
38.5404947312046));
#119574=CARTESIAN_POINT('Ctrl Pts',(-137.204365227895,98.631380308266,38.5757253942488));
#119575=CARTESIAN_POINT('Ctrl Pts',(-137.184600700758,98.6456169180436,
38.6107283906771));
#119576=CARTESIAN_POINT('Ctrl Pts',(-137.164406576601,98.6599450913885,
38.6454990851753));
#119577=CARTESIAN_POINT('Ctrl Pts',(-137.155898047084,98.6659820794193,
38.6601492615415));
#119578=CARTESIAN_POINT('Ctrl Pts',(-137.147312223751,98.6720356565953,
38.674759505785));
#119579=CARTESIAN_POINT('Ctrl Pts',(-137.138648354269,98.6781054690669,
38.6893293948876));
#119580=CARTESIAN_POINT('Ctrl Pts',(-137.092489821037,98.7104436340487,
38.7669534532529));
#119581=CARTESIAN_POINT('Ctrl Pts',(-137.04406088255,98.7432349622105,38.8434653799953));
#119582=CARTESIAN_POINT('Ctrl Pts',(-136.993407892326,98.776289707331,38.9185308128374));
#119583=CARTESIAN_POINT('Ctrl Pts',(-136.959907184796,98.7981513455851,
38.9681773411103));
#119584=CARTESIAN_POINT('Ctrl Pts',(-136.925434461871,98.8201275676999,
39.0171913220011));
#119585=CARTESIAN_POINT('Ctrl Pts',(-136.890013482083,98.8421574738169,
39.0654798723894));
#119586=CARTESIAN_POINT('Ctrl Pts',(-136.836058070116,98.8757147798893,
39.1390359582196));
#119587=CARTESIAN_POINT('Ctrl Pts',(-136.779902131644,98.9093980638875,
39.2109072539205));
#119588=CARTESIAN_POINT('Ctrl Pts',(-136.721635268661,98.9429653364932,
39.2807955685071));
#119589=CARTESIAN_POINT('Ctrl Pts',(-136.683814736848,98.9647535714605,
39.3261594870348));
#119590=CARTESIAN_POINT('Ctrl Pts',(-136.64510570489,98.9864925657347,39.3706883802018));
#119591=CARTESIAN_POINT('Ctrl Pts',(-136.605542413785,99.0081134904962,
39.4143068056241));
#119592=CARTESIAN_POINT('Ctrl Pts',(-136.596937827503,99.0128158068961,
39.4237933395937));
#119593=CARTESIAN_POINT('Ctrl Pts',(-136.588291247535,99.0175133911413,
39.433238585576));
#119594=CARTESIAN_POINT('Ctrl Pts',(-136.579603008659,99.0222054689233,
39.4426417204709));
#119595=CARTESIAN_POINT('Ctrl Pts',(-136.511189135329,99.0591523369351,
39.5166849056017));
#119596=CARTESIAN_POINT('Ctrl Pts',(-136.440015055893,99.0958951600657,
39.5883478978321));
#119597=CARTESIAN_POINT('Ctrl Pts',(-136.365938882367,99.132222257269,39.6574850226358));
#119598=CARTESIAN_POINT('Ctrl Pts',(-136.348919209012,99.1405687376407,
39.6733699047087));
#119599=CARTESIAN_POINT('Ctrl Pts',(-136.331746477226,99.1488934220071,
39.6891213803259));
#119600=CARTESIAN_POINT('Ctrl Pts',(-136.314419223381,99.1571940125457,
39.7047375570374));
#119601=CARTESIAN_POINT('Ctrl Pts',(-136.298540536765,99.1648006694957,
39.7190482134377));
#119602=CARTESIAN_POINT('Ctrl Pts',(-136.282531912387,99.1723870238928,
39.7332452803876));
#119603=CARTESIAN_POINT('Ctrl Pts',(-136.266392088249,99.1799512998327,
39.7473272964139));
#119604=CARTESIAN_POINT('Ctrl Pts',(-136.258381527297,99.1837056216247,
39.7543165205065));
#119605=CARTESIAN_POINT('Ctrl Pts',(-136.250337974125,99.1874548439741,
39.76127800845));
#119606=CARTESIAN_POINT('Ctrl Pts',(-136.242261278497,99.1911987389699,
39.768211544599));
#119607=CARTESIAN_POINT('Ctrl Pts',(-136.187615189509,99.2165295460883,
39.8151231345427));
#119608=CARTESIAN_POINT('Ctrl Pts',(-136.131378341292,99.2416260602344,
39.8607931474249));
#119609=CARTESIAN_POINT('Ctrl Pts',(-136.07381776045,99.2662973615775,39.9049283711364));
#119610=CARTESIAN_POINT('Ctrl Pts',(-136.041164488978,99.2802930282044,
39.9299656348372));
#119611=CARTESIAN_POINT('Ctrl Pts',(-136.008085705964,99.2941514070558,
39.9545096719237));
#119612=CARTESIAN_POINT('Ctrl Pts',(-135.974633712809,99.3078345755377,
39.9785127564992));
#119613=CARTESIAN_POINT('Ctrl Pts',(-135.945054312653,99.3199337026076,
39.9997371074771));
#119614=CARTESIAN_POINT('Ctrl Pts',(-135.915183034492,99.331895655056,40.0205385072479));
#119615=CARTESIAN_POINT('Ctrl Pts',(-135.885056920561,99.3436926099657,
40.0408868283115));
#119616=CARTESIAN_POINT('Ctrl Pts',(-135.878155220473,99.3463952169109,
40.0455484985688));
#119617=CARTESIAN_POINT('Ctrl Pts',(-135.871239608257,99.3490894084665,
40.050186793489));
#119618=CARTESIAN_POINT('Ctrl Pts',(-135.864310485022,99.3517748555173,
40.0548013900461));
#119619=CARTESIAN_POINT('Ctrl Pts',(-135.782989186578,99.383291691581,40.1089590332383));
#119620=CARTESIAN_POINT('Ctrl Pts',(-135.699569697386,99.4137456618498,
40.1600497084452));
#119621=CARTESIAN_POINT('Ctrl Pts',(-135.613963933397,99.4429613831508,
40.2080166893372));
#119622=CARTESIAN_POINT('Ctrl Pts',(-135.560875706119,99.4610794488074,
40.2377633076114));
#119623=CARTESIAN_POINT('Ctrl Pts',(-135.50694701299,99.4787221742272,40.2663082128314));
#119624=CARTESIAN_POINT('Ctrl Pts',(-135.452160505139,99.4958560698637,
40.2936335200241));
#119625=CARTESIAN_POINT('Ctrl Pts',(-135.377115948143,99.5193254541713,
40.3310627275691));
#119626=CARTESIAN_POINT('Ctrl Pts',(-135.30023675873,99.5418874665672,40.3662951360964));
#119627=CARTESIAN_POINT('Ctrl Pts',(-135.221830218612,99.5633341623633,
40.3990850269812));
#119628=CARTESIAN_POINT('Ctrl Pts',(-135.154227307322,99.5818257202256,
40.4273568022869));
#119629=CARTESIAN_POINT('Ctrl Pts',(-135.085489545284,99.5994878981837,
40.4538134674418));
#119630=CARTESIAN_POINT('Ctrl Pts',(-135.015826876649,99.6161861853072,
40.478325796717));
#119631=CARTESIAN_POINT('Ctrl Pts',(-135.012158160464,99.6170655842367,
40.4796167145198));
#119632=CARTESIAN_POINT('Ctrl Pts',(-135.008486967674,99.6179422770715,
40.4809022081436));
#119633=CARTESIAN_POINT('Ctrl Pts',(-135.004813327742,99.6188162430981,
40.4821822611273));
#119634=CARTESIAN_POINT('Ctrl Pts',(-134.911784923577,99.6409478799095,
40.5145973286169));
#119635=CARTESIAN_POINT('Ctrl Pts',(-134.817671666056,99.6612784111718,
40.5433969439226));
#119636=CARTESIAN_POINT('Ctrl Pts',(-134.722446727694,99.6796875490049,
40.5686039534799));
#119637=CARTESIAN_POINT('Ctrl Pts',(-134.639057412568,99.6958085927397,
40.5906779532066));
#119638=CARTESIAN_POINT('Ctrl Pts',(-134.554815540397,99.7104569731319,
40.6099966358268));
#119639=CARTESIAN_POINT('Ctrl Pts',(-134.469705522236,99.7235794714213,
40.6265576735487));
#119640=CARTESIAN_POINT('Ctrl Pts',(-134.372556680086,99.7385581489314,
40.6454612723756));
#119641=CARTESIAN_POINT('Ctrl Pts',(-134.27427307652,99.7515450012091,40.6607714058685));
#119642=CARTESIAN_POINT('Ctrl Pts',(-134.174819894078,99.7624637378912,
40.6724364892427));
#119643=CARTESIAN_POINT('Ctrl Pts',(-134.129981020638,99.7673864949131,
40.6776957397185));
#119644=CARTESIAN_POINT('Ctrl Pts',(-134.084904494191,99.7718893857149,
40.6822136008938));
#119645=CARTESIAN_POINT('Ctrl Pts',(-134.039587624974,99.7759679293847,
40.6859829972538));
#119646=CARTESIAN_POINT('Ctrl Pts',(-134.039584906804,99.7760107526488,
40.6859039865876));
#119647=CARTESIAN_POINT('Ctrl Pts',(-133.920811621968,99.7867049509771,
40.6957746768581));
#119648=CARTESIAN_POINT('Ctrl Pts',(-133.801873230443,99.7972771652163,
40.7020448926327));
#119649=CARTESIAN_POINT('Ctrl Pts',(-133.563856190327,99.8181553392217,
40.7073396309916));
#119650=CARTESIAN_POINT('Ctrl Pts',(-133.444778416795,99.8284603507483,
40.7063415825559));
#119651=CARTESIAN_POINT('Ctrl Pts',(-133.206640090348,99.8487850025625,
40.6970677507285));
#119652=CARTESIAN_POINT('Ctrl Pts',(-133.087584866567,99.8588023294077,
40.6887446567963));
#119653=CARTESIAN_POINT('Ctrl Pts',(-132.924828217496,99.8722985409017,
40.6723618077145));
#119654=CARTESIAN_POINT('Ctrl Pts',(-132.880542520726,99.8759504738369,
40.6673900213736));
#119655=CARTESIAN_POINT('Ctrl Pts',(-132.68317684066,99.892134983552,40.6429505232975));
#119656=CARTESIAN_POINT('Ctrl Pts',(-132.530911516149,99.9043761881257,
40.6179437114467));
#119657=CARTESIAN_POINT('Ctrl Pts',(-132.227231841364,99.9282922864122,
40.5558036209222));
#119658=CARTESIAN_POINT('Ctrl Pts',(-132.075828851995,99.9399631033354,
40.518594101242));
#119659=CARTESIAN_POINT('Ctrl Pts',(-131.839024904162,99.9578106317004,
40.4505739003256));
#119660=CARTESIAN_POINT('Ctrl Pts',(-131.753013908294,99.9642076396828,
40.4238013030517));
#119661=CARTESIAN_POINT('Ctrl Pts',(-131.667302110275,99.9704955243242,
40.395044763499));
#119662=CARTESIAN_POINT('Ctrl Pts',(-138.558088349751,98.2730067245993,
34.5647736800174));
#119663=CARTESIAN_POINT('Ctrl Pts',(-134.854850924884,93.6561051471486,
37.0292630315995));
#119664=CARTESIAN_POINT('Ctrl Pts',(-129.712201930692,97.4677767908584,
36.6718053866394));
#119665=CARTESIAN_POINT('Ctrl Pts',(-137.181286605864,95.7828206465547,
27.8199406060874));
#119666=CARTESIAN_POINT('Ctrl Pts',(-133.407964531069,91.0657111636974,
30.2726221730208));
#119667=CARTESIAN_POINT('Ctrl Pts',(-128.249320298211,95.0370299657372,
29.923673090627));
#119668=CARTESIAN_POINT('Ctrl Pts',(-135.803992341347,93.2872867055192,
21.0770314216797));
#119669=CARTESIAN_POINT('Ctrl Pts',(-131.96024661761,88.4741660338789,23.5622925774909));
#119670=CARTESIAN_POINT('Ctrl Pts',(-126.777685535077,92.6104536318643,
23.1762495467558));
#119671=CARTESIAN_POINT('Ctrl Pts',(-134.424700436903,90.7852037081388,
14.3368320321285));
#119672=CARTESIAN_POINT('Ctrl Pts',(-130.517639178074,85.895882258572,16.9549646299654));
#119673=CARTESIAN_POINT('Ctrl Pts',(-125.293242643677,90.1917493324214,
16.4292107403007));
#119674=CARTESIAN_POINT('',(-138.075495184022,97.3999729623516,32.2007874257446));
#119675=CARTESIAN_POINT('Ctrl Pts',(-137.517240715616,96.3896285026835,
29.4667258476702));
#119676=CARTESIAN_POINT('Ctrl Pts',(-137.703339780868,96.7265113807504,
30.3780393240923));
#119677=CARTESIAN_POINT('Ctrl Pts',(-137.889423456565,97.0632920211976,
31.2893937434992));
#119678=CARTESIAN_POINT('Ctrl Pts',(-138.075495184009,97.3999729623569,
32.2007874257446));
#119679=CARTESIAN_POINT('Ctrl Pts',(-138.075495184011,97.3999729623604,
32.2007874257444));
#119680=CARTESIAN_POINT('Ctrl Pts',(-138.078346883391,97.4939617810961,
33.0940475318678));
#119681=CARTESIAN_POINT('Ctrl Pts',(-138.068295291533,97.5992660771028,
33.985825030878));
#119682=CARTESIAN_POINT('Ctrl Pts',(-138.044258579254,97.7149013450859,
34.8762231792858));
#119683=CARTESIAN_POINT('Ctrl Pts',(-138.111565583391,97.2916787956384,
30.6594452168248));
#119684=CARTESIAN_POINT('Ctrl Pts',(-138.790234335683,98.1791435675812,
30.6125337127052));
#119685=CARTESIAN_POINT('Ctrl Pts',(-139.597535948331,97.4088761148658,
30.6855942595005));
#119686=CARTESIAN_POINT('Ctrl Pts',(-138.113041041608,97.2871816270878,
30.5957298552538));
#119687=CARTESIAN_POINT('Ctrl Pts',(-138.801354091291,98.1727749917752,
30.4047812392606));
#119688=CARTESIAN_POINT('Ctrl Pts',(-139.608593738771,97.3890946704034,
30.4957616227832));
#119689=CARTESIAN_POINT('Ctrl Pts',(-138.106813218762,97.2724699443661,
30.5311477458926));
#119690=CARTESIAN_POINT('Ctrl Pts',(-138.78574768394,98.1306732937977,30.1910480220248));
#119691=CARTESIAN_POINT('Ctrl Pts',(-139.594836111042,97.340311411737,30.3029830884112));
#119692=CARTESIAN_POINT('Ctrl Pts',(-138.08001411862,97.2254708493571,30.4146720222144));
#119693=CARTESIAN_POINT('Ctrl Pts',(-138.702120150244,97.9815800068514,
29.8032966460769));
#119694=CARTESIAN_POINT('Ctrl Pts',(-139.519689285039,97.1943981937872,
29.9545886079058));
#119695=CARTESIAN_POINT('Ctrl Pts',(-138.059206873281,97.1927020867984,
30.3610849756051));
#119696=CARTESIAN_POINT('Ctrl Pts',(-138.633521066318,97.8734208872764,
29.6252441902437));
#119697=CARTESIAN_POINT('Ctrl Pts',(-139.457702565372,97.0957190275846,
29.7939097415123));
#119698=CARTESIAN_POINT('Ctrl Pts',(-138.032517081352,97.1531519704331,
30.31694107788));
#119699=CARTESIAN_POINT('Ctrl Pts',(-138.543746704744,97.7408812726945,
29.4814827589512));
#119700=CARTESIAN_POINT('Ctrl Pts',(-139.375643667179,96.9789994268113,
29.6610810886775));
#119701=CARTESIAN_POINT('',(-139.59753627013,97.4088764506447,30.6855942432442));
#119702=CARTESIAN_POINT('Ctrl Pts',(-139.375643667427,96.9789994271643,
29.6610810890792));
#119703=CARTESIAN_POINT('Ctrl Pts',(-139.402263040686,97.0168625090746,
29.7041698420181));
#119704=CARTESIAN_POINT('Ctrl Pts',(-139.426689950122,97.0527118051407,
29.7500524476588));
#119705=CARTESIAN_POINT('Ctrl Pts',(-139.472076786081,97.1216638695168,
29.8488428900837));
#119706=CARTESIAN_POINT('Ctrl Pts',(-139.492811003923,97.1545492011486,
29.9019846472351));
#119707=CARTESIAN_POINT('Ctrl Pts',(-139.529042257523,97.2150421331787,
30.0124623631202));
#119708=CARTESIAN_POINT('Ctrl Pts',(-139.544539669443,97.2426503990005,
30.0697995624353));
#119709=CARTESIAN_POINT('Ctrl Pts',(-139.569498794386,97.2911137386729,
30.1855146458728));
#119710=CARTESIAN_POINT('Ctrl Pts',(-139.579231908252,97.3123510325463,
30.2443069056352));
#119711=CARTESIAN_POINT('Ctrl Pts',(-139.593294326571,97.3486996782766,
30.3623598828283));
#119712=CARTESIAN_POINT('Ctrl Pts',(-139.597822586232,97.364020731005,30.4215107654279));
#119713=CARTESIAN_POINT('Ctrl Pts',(-139.601867917293,97.3885185062575,
30.5375370795212));
#119714=CARTESIAN_POINT('Ctrl Pts',(-139.601682016609,97.3980209421614,
30.5943224899946));
#119715=CARTESIAN_POINT('Ctrl Pts',(-139.598778441583,97.4063865888245,
30.6627045764965));
#119716=CARTESIAN_POINT('Ctrl Pts',(-139.598202674661,97.4076833982821,
30.6741483543337));
#119717=CARTESIAN_POINT('Ctrl Pts',(-139.597535948331,97.4088761148649,
30.6855942594885));
#119718=CARTESIAN_POINT('',(-138.111565583391,97.2916787956384,30.6594452168248));
#119719=CARTESIAN_POINT('Origin',(-138.905988039095,96.6873890987931,30.7204937562031));
#119720=CARTESIAN_POINT('Ctrl Pts',(-138.111565583391,97.2916787956384,
30.6594452168248));
#119721=CARTESIAN_POINT('Ctrl Pts',(-138.112167522209,97.2898441117381,
30.6334515680348));
#119722=CARTESIAN_POINT('Ctrl Pts',(-138.111485195647,97.2863252408317,
30.6074989465613));
#119723=CARTESIAN_POINT('Ctrl Pts',(-138.109597486003,97.2812684547453,
30.5820091555307));
#119724=CARTESIAN_POINT('Ctrl Pts',(-138.107547495382,97.2757769512831,
30.5543280803775));
#119725=CARTESIAN_POINT('Ctrl Pts',(-138.104076194452,97.2684718963525,
30.5271913514922));
#119726=CARTESIAN_POINT('Ctrl Pts',(-138.099253409556,97.259496676812,30.5011101527198));
#119727=CARTESIAN_POINT('Ctrl Pts',(-138.097487522221,97.2562103543122,
30.4915603885092));
#119728=CARTESIAN_POINT('Ctrl Pts',(-138.095540142287,97.252699705066,30.4821519954522));
#119729=CARTESIAN_POINT('Ctrl Pts',(-138.093413685773,97.2489704180581,
30.4729098715732));
#119730=CARTESIAN_POINT('Ctrl Pts',(-138.087505798939,97.2386094229153,
30.4472326843741));
#119731=CARTESIAN_POINT('Ctrl Pts',(-138.080172015405,97.2264700214625,
30.4225082586387));
#119732=CARTESIAN_POINT('Ctrl Pts',(-138.07152847458,97.2127391353694,30.3990766298351));
#119733=CARTESIAN_POINT('Ctrl Pts',(-138.06305351156,97.1992760472423,30.3761019957577));
#119734=CARTESIAN_POINT('Ctrl Pts',(-138.053318873609,97.1842821513047,
30.354368956574));
#119735=CARTESIAN_POINT('Ctrl Pts',(-138.04240907009,97.1679037627831,30.3342271955842));
#119736=CARTESIAN_POINT('Ctrl Pts',(-138.039212185179,97.163104425833,30.3283250827096));
#119737=CARTESIAN_POINT('Ctrl Pts',(-138.035914254497,97.158186051634,30.3225598677031));
#119738=CARTESIAN_POINT('Ctrl Pts',(-138.032517081352,97.1531519704333,
30.3169410778803));
#119739=CARTESIAN_POINT('Ctrl Pts',(-138.078838909218,97.406029764274,32.2172308333859));
#119740=CARTESIAN_POINT('Ctrl Pts',(-137.863317253458,97.0864481645366,
31.8583144054091));
#119741=CARTESIAN_POINT('Ctrl Pts',(-137.647544419806,96.7664945696566,
31.4998744690316));
#119742=CARTESIAN_POINT('Ctrl Pts',(-137.431525115911,96.4461759481701,
31.1419048717961));
#119743=CARTESIAN_POINT('Ctrl Pts',(-138.106370357294,97.3850866600336,
31.6516595181755));
#119744=CARTESIAN_POINT('Ctrl Pts',(-137.890850682007,97.0655076636906,
31.2927430890548));
#119745=CARTESIAN_POINT('Ctrl Pts',(-137.675079810338,96.7455566486582,
30.9343031514951));
#119746=CARTESIAN_POINT('Ctrl Pts',(-137.459062449499,96.4252405828626,
30.576333553101));
#119747=CARTESIAN_POINT('Ctrl Pts',(-138.133901805371,97.3641435557933,
31.0860882029652));
#119748=CARTESIAN_POINT('Ctrl Pts',(-137.918384110557,97.0445671628446,
30.7271717727005));
#119749=CARTESIAN_POINT('Ctrl Pts',(-137.702615200869,96.7246187276597,
30.3687318339585));
#119750=CARTESIAN_POINT('Ctrl Pts',(-137.486599783086,96.404305217555,30.0107622344059));
#119751=CARTESIAN_POINT('Ctrl Pts',(-138.161433253447,97.343200451553,30.5205168877548));
#119752=CARTESIAN_POINT('Ctrl Pts',(-137.945917539106,97.0236266619986,
30.1616004563462));
#119753=CARTESIAN_POINT('Ctrl Pts',(-137.730150591401,96.7036808066613,
29.803160516422));
#119754=CARTESIAN_POINT('Ctrl Pts',(-137.514137116674,96.3833698522475,
29.4451909157108));
#119755=CARTESIAN_POINT('Origin',(1028.17969270724,-1430.36580312573,111.473546128444));
#119756=CARTESIAN_POINT('Ctrl Pts',(-137.297938396585,98.9312672999399,
29.6065687344173));
#119757=CARTESIAN_POINT('Ctrl Pts',(-142.110785538067,95.3159467497885,
29.5860823505165));
#119758=CARTESIAN_POINT('Ctrl Pts',(-143.998243141567,90.4164182635693,
32.5299886647974));
#119759=CARTESIAN_POINT('Ctrl Pts',(-135.254474729546,96.0214132527425,
26.2627706595052));
#119760=CARTESIAN_POINT('Ctrl Pts',(-139.951699113491,92.4512760839386,
26.2779339509388));
#119761=CARTESIAN_POINT('Ctrl Pts',(-141.833523282536,87.6555250248289,
29.1536307270961));
#119762=CARTESIAN_POINT('Ctrl Pts',(-133.19886909834,93.0744510508204,22.9685157675156));
#119763=CARTESIAN_POINT('Ctrl Pts',(-137.760281714666,89.5488979678155,
23.0184712350033));
#119764=CARTESIAN_POINT('Ctrl Pts',(-139.631897372534,84.8717998683397,
25.8220821567896));
#119765=CARTESIAN_POINT('Ctrl Pts',(-130.10952936755,88.5979107650702,18.0978314708562));
#119766=CARTESIAN_POINT('Ctrl Pts',(-134.425145038599,85.1426237384878,
18.1988535366167));
#119767=CARTESIAN_POINT('Ctrl Pts',(-136.270599692722,80.6748984962916,
20.883524507472));
#119768=CARTESIAN_POINT('Ctrl Pts',(-129.078773918027,87.0962903145441,
16.4860017637334));
#119769=CARTESIAN_POINT('Ctrl Pts',(-133.308738817831,83.6694492874227,
16.6084945889786));
#119770=CARTESIAN_POINT('Ctrl Pts',(-135.140284456168,79.2723802643658,
19.2470479670917));
#119771=CARTESIAN_POINT('Ctrl Pts',(-127.533523795757,84.8295408814439,
14.0859948098928));
#119772=CARTESIAN_POINT('Ctrl Pts',(-131.622643603607,81.4477859668919,
14.2403638996225));
#119773=CARTESIAN_POINT('Ctrl Pts',(-133.429477090768,77.1659459828884,
16.8059399255574));
#119774=CARTESIAN_POINT('Ctrl Pts',(-127.018581344466,84.0715516889285,
13.2889339358426));
#119775=CARTESIAN_POINT('Ctrl Pts',(-131.059546028977,80.7063648319673,
13.4550508277463));
#119776=CARTESIAN_POINT('Ctrl Pts',(-132.856637828305,76.4633501218342,
15.994485468915));
#119777=CARTESIAN_POINT('Ctrl Pts',(-126.246668104081,82.9308262409771,
12.0977286090874));
#119778=CARTESIAN_POINT('Ctrl Pts',(-130.212043317368,79.5913699977228,
12.281361758538));
#119779=CARTESIAN_POINT('Ctrl Pts',(-131.993382276811,75.4091198350369,
14.7804614233898));
#119780=CARTESIAN_POINT('Ctrl Pts',(-125.989447337142,82.5499603603099,
11.7013913248199));
#119781=CARTESIAN_POINT('Ctrl Pts',(-129.929282536258,79.2195120212177,
11.8911410655458));
#119782=CARTESIAN_POINT('Ctrl Pts',(-131.704964048084,75.0576541253616,
14.3763127716905));
#119783=CARTESIAN_POINT('Ctrl Pts',(-125.668057723774,82.0730802565947,
11.2068823142553));
#119784=CARTESIAN_POINT('Ctrl Pts',(-129.575196155027,78.7540508346564,
11.4041920413772));
#119785=CARTESIAN_POINT('Ctrl Pts',(-131.343591381952,74.6182916990512,
13.8717601585658));
#119786=CARTESIAN_POINT('Ctrl Pts',(-125.603786622338,81.9776643370112,
11.1080261459037));
#119787=CARTESIAN_POINT('Ctrl Pts',(-129.504380213265,78.6609701711578,
11.3068890031456));
#119788=CARTESIAN_POINT('Ctrl Pts',(-131.271274348643,74.530417709952,13.7708812904956));
#119789=CARTESIAN_POINT('Ctrl Pts',(-125.507390809867,81.83448024328,10.9598103310881));
#119790=CARTESIAN_POINT('Ctrl Pts',(-129.398112192171,78.5213061423933,
11.1610010970475));
#119791=CARTESIAN_POINT('Ctrl Pts',(-131.162734713063,74.3986052383759,
13.6196099971361));
#119792=CARTESIAN_POINT('Ctrl Pts',(-125.475009027181,81.7863979095464,
10.9100543209469));
#119793=CARTESIAN_POINT('Ctrl Pts',(-129.362544481405,78.4745541887315,
11.1121912097361));
#119794=CARTESIAN_POINT('Ctrl Pts',(-131.126546751327,74.3546616047394,
13.5691976840877));
#119795=CARTESIAN_POINT('Ctrl Pts',(-125.412538052376,81.6932998980689,
10.8138539400299));
#119796=CARTESIAN_POINT('Ctrl Pts',(-129.292682333626,78.3827719919342,
11.0163866736622));
#119797=CARTESIAN_POINT('Ctrl Pts',(-131.054136121259,74.26680412617,13.4683701478038));
#119798=CARTESIAN_POINT('Ctrl Pts',(-125.381293316551,81.6467625847216,
10.7657533540856));
#119799=CARTESIAN_POINT('Ctrl Pts',(-129.257735891002,78.3368959848728,
10.9684838498103));
#119800=CARTESIAN_POINT('Ctrl Pts',(-131.01791161549,74.2228944472846,13.417952369898));
#119801=CARTESIAN_POINT('Ctrl Pts',(-125.225023391359,81.4141348174765,
10.5252483452652));
#119802=CARTESIAN_POINT('Ctrl Pts',(-129.082959082674,78.1076345279046,
10.7290112612098));
#119803=CARTESIAN_POINT('Ctrl Pts',(-130.83669277544,74.0034419943241,13.1658430931255));
#119804=CARTESIAN_POINT('Ctrl Pts',(-125.099859469999,81.2282207416011,
10.3328376923646));
#119805=CARTESIAN_POINT('Ctrl Pts',(-128.942865359066,77.9244344458676,
10.5373883444335));
#119806=CARTESIAN_POINT('Ctrl Pts',(-130.691409526028,73.8281870086817,
12.9640904518208));
#119807=CARTESIAN_POINT('Ctrl Pts',(-124.974547476062,81.0424992961599,
10.1404190467263));
#119808=CARTESIAN_POINT('Ctrl Pts',(-128.802486548579,77.7414378018287,
10.3457048166856));
#119809=CARTESIAN_POINT('Ctrl Pts',(-130.54581337638,73.6532474661427,12.7622681057963));
#119810=CARTESIAN_POINT('',(-142.173157086938,88.0947017956738,29.7073609306054));
#119811=CARTESIAN_POINT('',(-142.102245848482,90.9665940861098,29.9060283977101));
#119812=CARTESIAN_POINT('Ctrl Pts',(-142.173157086938,88.0947017956738,
29.7073609306054));
#119813=CARTESIAN_POINT('Ctrl Pts',(-142.148730412756,89.0591521397113,
29.6699006692673));
#119814=CARTESIAN_POINT('Ctrl Pts',(-142.125166681621,90.0156132240954,
29.7482393653567));
#119815=CARTESIAN_POINT('Ctrl Pts',(-142.102245848482,90.9665940861098,
29.9060283977101));
#119816=CARTESIAN_POINT('Ctrl Pts',(-142.102245848482,90.9665940861098,
29.9060283977101));
#119817=CARTESIAN_POINT('Ctrl Pts',(-142.088642086607,91.5310114925971,
29.9996778915856));
#119818=CARTESIAN_POINT('Ctrl Pts',(-142.015804321047,92.0883638327874,
30.0447994631572));
#119819=CARTESIAN_POINT('Ctrl Pts',(-141.822298968117,92.9127509551029,
30.0674551445707));
#119820=CARTESIAN_POINT('Ctrl Pts',(-141.743258143216,93.1866730411588,
30.0672949422393));
#119821=CARTESIAN_POINT('Ctrl Pts',(-141.558000498462,93.7254123886587,
30.0546524823682));
#119822=CARTESIAN_POINT('Ctrl Pts',(-141.452669824399,93.9880611992029,
30.0422924161407));
#119823=CARTESIAN_POINT('Ctrl Pts',(-141.21770827456,94.5006859065704,30.0085017768595));
#119824=CARTESIAN_POINT('Ctrl Pts',(-141.088072418431,94.7506584212215,
29.9870588085173));
#119825=CARTESIAN_POINT('Ctrl Pts',(-140.804744976352,95.2381951113662,
29.9370338585929));
#119826=CARTESIAN_POINT('Ctrl Pts',(-140.650401059401,95.4766325066262,
29.9083207013515));
#119827=CARTESIAN_POINT('Ctrl Pts',(-140.155532539667,96.1662848262092,
29.8141828477253));
#119828=CARTESIAN_POINT('Ctrl Pts',(-139.785462203746,96.5902051267875,
29.7414771418104));
#119829=CARTESIAN_POINT('Ctrl Pts',(-139.375643667179,96.9789994268116,
29.6610810886778));
#119830=CARTESIAN_POINT('Ctrl Pts',(-130.628648573805,73.7528518067642,
12.8771318245635));
#119831=CARTESIAN_POINT('Ctrl Pts',(-130.746522381336,73.8946940247318,
13.0406378986854));
#119832=CARTESIAN_POINT('Ctrl Pts',(-130.864195064799,74.0367467500647,
13.2041039178851));
#119833=CARTESIAN_POINT('Ctrl Pts',(-130.981667837817,74.1790039792818,
13.3675305011011));
#119834=CARTESIAN_POINT('Ctrl Pts',(-131.01791138561,74.2228942063831,13.4179520500883));
#119835=CARTESIAN_POINT('Ctrl Pts',(-131.054135903095,74.2668039021255,
13.4683698440288));
#119836=CARTESIAN_POINT('Ctrl Pts',(-131.090341423975,74.3107328942301,
13.5187838987942));
#119837=CARTESIAN_POINT('Ctrl Pts',(-131.126546556186,74.3546614147527,
13.5691974123597));
#119838=CARTESIAN_POINT('Ctrl Pts',(-131.16273452958,74.3986050653188,13.6196097414229));
#119839=CARTESIAN_POINT('Ctrl Pts',(-131.198914576782,74.442542763504,13.6700337409515));
#119840=CARTESIAN_POINT('Ctrl Pts',(-131.271273802775,74.530417105262,13.7708805297092));
#119841=CARTESIAN_POINT('Ctrl Pts',(-131.343590934096,74.6182912178142,
13.8717595332801));
#119842=CARTESIAN_POINT('Ctrl Pts',(-131.415865896274,74.7061642285438,
13.9726706547958));
#119843=CARTESIAN_POINT('Ctrl Pts',(-131.648166947666,74.9885994200183,
14.2970120161599));
#119844=CARTESIAN_POINT('Ctrl Pts',(-131.880032417074,75.2710231185986,
14.6216852414842));
#119845=CARTESIAN_POINT('Ctrl Pts',(-132.11145952038,75.5534070680037,14.9466866703998));
#119846=CARTESIAN_POINT('Ctrl Pts',(-132.168043587744,75.6224501151983,
15.0261497172274));
#119847=CARTESIAN_POINT('Ctrl Pts',(-132.224601749852,75.6914911676504,
15.1056328046708));
#119848=CARTESIAN_POINT('Ctrl Pts',(-132.28113410633,75.7605299799729,15.1851360757275));
#119849=CARTESIAN_POINT('Ctrl Pts',(-132.716277456523,76.2919385742598,
15.7970921637918));
#119850=CARTESIAN_POINT('Ctrl Pts',(-133.149892494675,76.8232133801527,
16.4102446373989));
#119851=CARTESIAN_POINT('Ctrl Pts',(-133.582018679699,77.3542529541504,
17.0246532578297));
#119852=CARTESIAN_POINT('Ctrl Pts',(-133.721415680645,77.5255578335225,
17.2228516591574));
#119853=CARTESIAN_POINT('Ctrl Pts',(-133.860657635685,77.6968384788211,
17.4211806111803));
#119854=CARTESIAN_POINT('Ctrl Pts',(-133.99974589834,77.8680914906571,17.6196421577051));
#119855=CARTESIAN_POINT('Ctrl Pts',(-134.835027920576,78.8965360143703,
18.8114850835779));
#119856=CARTESIAN_POINT('Ctrl Pts',(-135.664797845575,79.9240018003923,
20.0081519668532));
#119857=CARTESIAN_POINT('Ctrl Pts',(-136.489186636978,80.9497652959286,
21.2098867041628));
#119858=CARTESIAN_POINT('Ctrl Pts',(-136.790519130927,81.3247047365598,
21.6491475592768));
#119859=CARTESIAN_POINT('Ctrl Pts',(-137.091130864419,81.6994194146591,
22.0890828741787));
#119860=CARTESIAN_POINT('Ctrl Pts',(-137.39102867691,82.0738743446933,22.529705136945));
#119861=CARTESIAN_POINT('Ctrl Pts',(-139.005299970986,84.0894670542873,
24.9014592501448));
#119862=CARTESIAN_POINT('Ctrl Pts',(-140.599037348681,86.097533237423,27.293292107539));
#119863=CARTESIAN_POINT('Ctrl Pts',(-142.173163813763,88.0947017957038,
29.7073565442551));
#119864=CARTESIAN_POINT('Origin',(223.181503343126,1.26157769443282,267.943799556743));
#119865=CARTESIAN_POINT('',(-142.173157086938,-77.8721802575755,29.7073609306056));
#119866=CARTESIAN_POINT('Ctrl Pts',(-142.173157086937,-77.8721802575768,
29.7073609306051));
#119867=CARTESIAN_POINT('Ctrl Pts',(-140.771066834955,-77.1195496796331,
27.557143227304));
#119868=CARTESIAN_POINT('Ctrl Pts',(-139.350602633343,-76.3636981540623,
25.420227589481));
#119869=CARTESIAN_POINT('Ctrl Pts',(-137.911552232817,-75.6069218369876,
23.2962289535153));
#119870=CARTESIAN_POINT('Ctrl Pts',(-137.645041923154,-75.4667678225515,
22.9028670990667));
#119871=CARTESIAN_POINT('Ctrl Pts',(-137.377894011989,-75.326582089089,
22.5099483564722));
#119872=CARTESIAN_POINT('Ctrl Pts',(-137.110106986391,-75.1863792219024,
22.1174703863397));
#119873=CARTESIAN_POINT('Ctrl Pts',(-136.906981420334,-75.0800305789963,
21.8197624982504));
#119874=CARTESIAN_POINT('Ctrl Pts',(-136.703486809568,-74.9736685809547,
21.5223062935191));
#119875=CARTESIAN_POINT('Ctrl Pts',(-136.499622258657,-74.8673047445047,
21.2251004821348));
#119876=CARTESIAN_POINT('Ctrl Pts',(-135.170969602317,-74.174096468686,
19.2881119816343));
#119877=CARTESIAN_POINT('Ctrl Pts',(-133.826668741152,-73.4807155880821,
17.3618466490866));
#119878=CARTESIAN_POINT('Ctrl Pts',(-132.466372129092,-72.7902934285017,
15.4458445960541));
#119879=CARTESIAN_POINT('Ctrl Pts',(-131.857019278428,-72.4810147701765,
14.5875602317887));
#119880=CARTESIAN_POINT('Ctrl Pts',(-131.244456082567,-72.1723298220089,
13.7313357481399));
#119881=CARTESIAN_POINT('Ctrl Pts',(-130.628648573575,-71.8645200551892,
12.877131824729));
#119882=CARTESIAN_POINT('',(-142.173157086938,1.26157769443282,29.7073609306056));
#119883=CARTESIAN_POINT('Ctrl Pts',(-143.424120120444,-78.5454384818962,
31.6369113115639));
#119884=CARTESIAN_POINT('Ctrl Pts',(-142.471856917718,-84.3443948730147,
30.1595737369825));
#119885=CARTESIAN_POINT('Ctrl Pts',(-138.317849224086,-88.6058293039543,
31.3004608543958));
#119886=CARTESIAN_POINT('Ctrl Pts',(-141.36002149153,-77.4317243974388,
28.4346764111645));
#119887=CARTESIAN_POINT('Ctrl Pts',(-140.408498308684,-83.1440304513728,
26.9867683094963));
#119888=CARTESIAN_POINT('Ctrl Pts',(-136.350190695233,-87.3774262034272,
28.1008594752491));
#119889=CARTESIAN_POINT('Ctrl Pts',(-139.255552382316,-76.3096404843042,
25.2619098820347));
#119890=CARTESIAN_POINT('Ctrl Pts',(-138.305810753836,-81.9242344630493,
23.8438157767101));
#119891=CARTESIAN_POINT('Ctrl Pts',(-134.356869149834,-86.1270388823733,
24.930285688987));
#119892=CARTESIAN_POINT('Ctrl Pts',(-134.964674013721,-74.0630459169687,
18.9730490985977));
#119893=CARTESIAN_POINT('Ctrl Pts',(-134.028267103123,-79.4533788302675,
17.6266099446314));
#119894=CARTESIAN_POINT('Ctrl Pts',(-130.331581825413,-83.5814112237162,
18.6462831085182));
#119895=CARTESIAN_POINT('Ctrl Pts',(-132.778120425332,-72.9381488165644,
15.8567366344046));
#119896=CARTESIAN_POINT('Ctrl Pts',(-131.856127035656,-78.2037581471989,
14.555445693919));
#119897=CARTESIAN_POINT('Ctrl Pts',(-128.299289204517,-82.2862137968159,
15.5325814347211));
#119898=CARTESIAN_POINT('Ctrl Pts',(-130.54937895675,-71.8249114384496,
12.7672107117164));
#119899=CARTESIAN_POINT('Ctrl Pts',(-129.642857182039,-76.9388719385505,
11.5105721280438));
#119900=CARTESIAN_POINT('Ctrl Pts',(-126.258332305831,-80.96637682112,12.4474339309812));
#119901=CARTESIAN_POINT('',(-142.129190369481,-80.7589424288075,30.069952984945));
#119902=CARTESIAN_POINT('Ctrl Pts',(-139.405404281407,-86.9595319640196,
30.6278585844155));
#119903=CARTESIAN_POINT('Ctrl Pts',(-139.829031373919,-86.5546131133724,
30.6780900026753));
#119904=CARTESIAN_POINT('Ctrl Pts',(-140.208917341994,-86.1110299403964,
30.7010846248357));
#119905=CARTESIAN_POINT('Ctrl Pts',(-140.881220779498,-85.1470424129999,
30.7018946410462));
#119906=CARTESIAN_POINT('Ctrl Pts',(-141.165112939471,-84.6385025262022,
30.6795864453903));
#119907=CARTESIAN_POINT('Ctrl Pts',(-141.629263626589,-83.576070068767,
30.5906818145021));
#119908=CARTESIAN_POINT('Ctrl Pts',(-141.810493392312,-83.0155932140356,
30.5228637802147));
#119909=CARTESIAN_POINT('Ctrl Pts',(-142.054539654079,-81.8932651866698,
30.3378497825085));
#119910=CARTESIAN_POINT('Ctrl Pts',(-142.120088490078,-81.3275180580935,
30.2207702113273));
#119911=CARTESIAN_POINT('Ctrl Pts',(-142.129190369481,-80.7589424288075,
30.0699529849449));
#119912=CARTESIAN_POINT('Ctrl Pts',(-142.129190369481,-80.7589424288075,
30.0699529849449));
#119913=CARTESIAN_POINT('Ctrl Pts',(-142.144332737882,-79.8130299132595,
29.8190454633284));
#119914=CARTESIAN_POINT('Ctrl Pts',(-142.159053407533,-78.8523405855086,
29.6857318085897));
#119915=CARTESIAN_POINT('Ctrl Pts',(-142.173157086938,-77.8721802575746,
29.7073609306055));
#119916=CARTESIAN_POINT('Origin',(-138.511388527638,-86.1328816042231,31.5038637297553));
#119917=CARTESIAN_POINT('',(-139.535602869442,-87.2275251711375,31.4515144847093));
#119918=CARTESIAN_POINT('Origin',(-138.511388527639,-86.132881604223,31.5038637297546));
#119919=CARTESIAN_POINT('Origin',(-138.511388527639,-86.1328816042232,31.5038637297553));
#119920=CARTESIAN_POINT('Ctrl Pts',(-135.887563945049,-90.1951417959524,
36.513793793954));
#119921=CARTESIAN_POINT('Ctrl Pts',(-137.730576021885,-88.5528523486529,
36.2159891306253));
#119922=CARTESIAN_POINT('Ctrl Pts',(-139.981039262466,-88.7787814184409,
35.1830965806492));
#119923=CARTESIAN_POINT('Ctrl Pts',(-133.019486660224,-88.2644083112463,
29.9439127778167));
#119924=CARTESIAN_POINT('Ctrl Pts',(-134.862750062764,-86.5751198018733,
29.6372841441602));
#119925=CARTESIAN_POINT('Ctrl Pts',(-137.148036591205,-86.8028208046397,
28.6023277669388));
#119926=CARTESIAN_POINT('Ctrl Pts',(-130.149612801779,-86.3350876083925,
23.3746242067408));
#119927=CARTESIAN_POINT('Ctrl Pts',(-131.996640375059,-84.5931970288383,
23.0698928713279));
#119928=CARTESIAN_POINT('Ctrl Pts',(-134.320157502868,-84.8198746282238,
22.0267955480145));
#119929=CARTESIAN_POINT('Ctrl Pts',(-127.264522421459,-84.4202021331038,
16.8081891083405));
#119930=CARTESIAN_POINT('Ctrl Pts',(-129.132878688311,-82.6201571356625,
16.5537915155987));
#119931=CARTESIAN_POINT('Ctrl Pts',(-131.497560403798,-82.836411274675,
15.4780825402285));
#119932=CARTESIAN_POINT('',(-137.95522262181,-88.1632385736891,33.542092634805));
#119933=CARTESIAN_POINT('Ctrl Pts',(-137.955222611493,-88.1632377827839,
33.542092876644));
#119934=CARTESIAN_POINT('Ctrl Pts',(-137.986472147872,-88.1198927192533,
33.4016716833768));
#119935=CARTESIAN_POINT('Ctrl Pts',(-138.013927929689,-88.0783397030621,
33.2605153452551));
#119936=CARTESIAN_POINT('Ctrl Pts',(-138.038333710238,-88.0382993249224,
33.1187588806176));
#119937=CARTESIAN_POINT('Ctrl Pts',(-138.062739490786,-87.9982589467828,
32.9770024159802));
#119938=CARTESIAN_POINT('Ctrl Pts',(-138.084094475491,-87.9597314681932,
32.834645544407));
#119939=CARTESIAN_POINT('Ctrl Pts',(-138.103092750546,-87.9224563275245,
32.6918052117202));
#119940=CARTESIAN_POINT('Ctrl Pts',(-138.116685864866,-87.8957862615884,
32.589604092616));
#119941=CARTESIAN_POINT('Ctrl Pts',(-138.129071453624,-87.8697577036507,
32.4871550911049));
#119942=CARTESIAN_POINT('Ctrl Pts',(-138.14049149749,-87.8442800343712,
32.3844965484899));
#119943=CARTESIAN_POINT('Ctrl Pts',(-138.140799617426,-87.843592630898,
32.3817267567179));
#119944=CARTESIAN_POINT('Ctrl Pts',(-138.141107002839,-87.8429056382474,
32.3789568004926));
#119945=CARTESIAN_POINT('Ctrl Pts',(-138.141413655762,-87.8422190555301,
32.3761866796385));
#119946=CARTESIAN_POINT('Ctrl Pts',(-138.16443844554,-87.7906675405977,
32.1681943678868));
#119947=CARTESIAN_POINT('Ctrl Pts',(-138.18333567418,-87.7414367184759,
31.9593206938618));
#119948=CARTESIAN_POINT('Ctrl Pts',(-138.198920898306,-87.6942155335266,
31.7497099611621));
#119949=CARTESIAN_POINT('Ctrl Pts',(-138.212741451877,-87.652341068903,
31.5638328549314));
#119950=CARTESIAN_POINT('Ctrl Pts',(-138.223956415632,-87.6120473558589,
31.3773757168905));
#119951=CARTESIAN_POINT('Ctrl Pts',(-138.233105012014,-87.5731302661083,
31.1904278082819));
#119952=CARTESIAN_POINT('',(-135.809689246541,-90.142718899728,36.3354082508169));
#119953=CARTESIAN_POINT('Ctrl Pts',(-127.315836652477,-84.4542628778458,
16.924983699976));
#119954=CARTESIAN_POINT('Ctrl Pts',(-128.912347711087,-85.5140560551443,
20.5588712804359));
#119955=CARTESIAN_POINT('Ctrl Pts',(-130.504183612421,-86.5782201334631,
24.1935387387807));
#119956=CARTESIAN_POINT('Ctrl Pts',(-133.333407248183,-88.4763023858036,
30.664017849508));
#119957=CARTESIAN_POINT('Ctrl Pts',(-134.571733897006,-89.3093726933172,
33.499671870306));
#119958=CARTESIAN_POINT('Ctrl Pts',(-135.809689332465,-90.1427187919221,
36.335408241641));
#119959=CARTESIAN_POINT('Ctrl Pts',(-135.809689343723,-90.1427187995012,
36.3354082674312));
#119960=CARTESIAN_POINT('Ctrl Pts',(-135.904811769875,-90.0745313116149,
36.3461026073284));
#119961=CARTESIAN_POINT('Ctrl Pts',(-135.998438094976,-90.0059276271892,
36.3463569474762));
#119962=CARTESIAN_POINT('Ctrl Pts',(-136.090530367684,-89.9368793767441,
36.3358503750136));
#119963=CARTESIAN_POINT('Ctrl Pts',(-136.108079744245,-89.9237213373956,
36.3338482114107));
#119964=CARTESIAN_POINT('Ctrl Pts',(-136.125573505732,-89.9105472524954,
36.3314552043903));
#119965=CARTESIAN_POINT('Ctrl Pts',(-136.14301151501,-89.8973570745358,
36.3286690351851));
#119966=CARTESIAN_POINT('Ctrl Pts',(-136.167708529525,-89.8786761568156,
36.3247230537255));
#119967=CARTESIAN_POINT('Ctrl Pts',(-136.192293641721,-89.8599628920265,
36.3199882858208));
#119968=CARTESIAN_POINT('Ctrl Pts',(-136.216766466779,-89.8412172337168,
36.314457726491));
#119969=CARTESIAN_POINT('Ctrl Pts',(-136.226283944861,-89.8339270499456,
36.3123068927777));
#119970=CARTESIAN_POINT('Ctrl Pts',(-136.235783694605,-89.8266305588927,
36.3100323926852));
#119971=CARTESIAN_POINT('Ctrl Pts',(-136.245263864687,-89.8193298590945,
36.3076354766296));
#119972=CARTESIAN_POINT('Ctrl Pts',(-136.27529637371,-89.7962017579482,
36.300042215914));
#119973=CARTESIAN_POINT('Ctrl Pts',(-136.305250241977,-89.7729476293711,
36.2911983055143));
#119974=CARTESIAN_POINT('Ctrl Pts',(-136.334898442355,-89.7497490537809,
36.2811698247309));
#119975=CARTESIAN_POINT('Ctrl Pts',(-136.365181963879,-89.7260533638484,
36.2709264470625));
#119976=CARTESIAN_POINT('Ctrl Pts',(-136.395146034901,-89.7024161675473,
36.2594473791716));
#119977=CARTESIAN_POINT('Ctrl Pts',(-136.424555273304,-89.6790244241323,
36.246859828713));
#119978=CARTESIAN_POINT('Ctrl Pts',(-136.434129680174,-89.6714090596751,
36.2427618535144));
#119979=CARTESIAN_POINT('Ctrl Pts',(-136.443645368028,-89.6638196257035,
36.2385468189921));
#119980=CARTESIAN_POINT('Ctrl Pts',(-136.45309451568,-89.656262288941,36.2342203036254));
#119981=CARTESIAN_POINT('Ctrl Pts',(-136.498027960722,-89.6203249548456,
36.2136464648394));
#119982=CARTESIAN_POINT('Ctrl Pts',(-136.541782329808,-89.5848834092391,
36.190455550408));
#119983=CARTESIAN_POINT('Ctrl Pts',(-136.584212981077,-89.5500547813199,
36.1649197416137));
#119984=CARTESIAN_POINT('Ctrl Pts',(-136.588096074003,-89.5468673968548,
36.1625828008521));
#119985=CARTESIAN_POINT('Ctrl Pts',(-136.591968075729,-89.5436851146647,
36.1602261973752));
#119986=CARTESIAN_POINT('Ctrl Pts',(-136.595828872389,-89.5405080063083,
36.1578501257212));
#119987=CARTESIAN_POINT('Ctrl Pts',(-136.612581860077,-89.5267217176599,
36.1475397409318));
#119988=CARTESIAN_POINT('Ctrl Pts',(-136.629163053778,-89.51300796394,36.1368530197188));
#119989=CARTESIAN_POINT('Ctrl Pts',(-136.645580573761,-89.4993630758227,
36.1257998072385));
#119990=CARTESIAN_POINT('Ctrl Pts',(-136.711912013223,-89.4442338558783,
36.0811416922965));
#119991=CARTESIAN_POINT('Ctrl Pts',(-136.775474866744,-89.3902616446156,
36.0304679961549));
#119992=CARTESIAN_POINT('Ctrl Pts',(-136.836290834375,-89.3375516306571,
35.9746354550743));
#119993=CARTESIAN_POINT('Ctrl Pts',(-136.868398663075,-89.3097233453419,
35.9451586295837));
#119994=CARTESIAN_POINT('Ctrl Pts',(-136.899741353106,-89.2822467011899,
35.9142446874062));
#119995=CARTESIAN_POINT('Ctrl Pts',(-136.930325208638,-89.2551357897887,
35.8820240641216));
#119996=CARTESIAN_POINT('Ctrl Pts',(-136.94930739229,-89.2383091245348,
35.8620260037739));
#119997=CARTESIAN_POINT('Ctrl Pts',(-136.967912546406,-89.2217019282158,
35.8416215801862));
#119998=CARTESIAN_POINT('Ctrl Pts',(-136.986154430311,-89.2053062323841,
35.820842529175));
#119999=CARTESIAN_POINT('Ctrl Pts',(-137.030059091259,-89.165844986482,
35.7708314012556));
#120000=CARTESIAN_POINT('Ctrl Pts',(-137.071860993485,-89.1276116506911,
35.7186658119087));
#120001=CARTESIAN_POINT('Ctrl Pts',(-137.111827372474,-89.0904506265049,
35.6646784038498));
#120002=CARTESIAN_POINT('Ctrl Pts',(-137.114384148562,-89.0880733178662,
35.6612246580403));
#120003=CARTESIAN_POINT('Ctrl Pts',(-137.11693342499,-89.085700407237,35.6577634481608));
#120004=CARTESIAN_POINT('Ctrl Pts',(-137.119475276663,-89.0833318578067,
35.6542948580021));
#120005=CARTESIAN_POINT('Ctrl Pts',(-137.152886905479,-89.0521982180051,
35.6087016205408));
#120006=CARTESIAN_POINT('Ctrl Pts',(-137.185013013612,-89.0218173244654,
35.5618334789178));
#120007=CARTESIAN_POINT('Ctrl Pts',(-137.216004129336,-88.9921164859485,
35.51386453074));
#120008=CARTESIAN_POINT('Ctrl Pts',(-137.232515794629,-88.9762922636502,
35.4883072960866));
#120009=CARTESIAN_POINT('Ctrl Pts',(-137.248714458208,-88.9606490396952,
35.4624147460007));
#120010=CARTESIAN_POINT('Ctrl Pts',(-137.264610488792,-88.9451830034087,
35.4362148435192));
#120011=CARTESIAN_POINT('Ctrl Pts',(-137.309191113763,-88.9018083030483,
35.3627368755021));
#120012=CARTESIAN_POINT('Ctrl Pts',(-137.351472668371,-88.8597522573283,
35.2867213733287));
#120013=CARTESIAN_POINT('Ctrl Pts',(-137.391640958217,-88.818957932936,
35.2087314540429));
#120014=CARTESIAN_POINT('Ctrl Pts',(-137.432893008474,-88.7770629574098,
35.1286373279987));
#120015=CARTESIAN_POINT('Ctrl Pts',(-137.471916239951,-88.7364987885374,
35.046460475605));
#120016=CARTESIAN_POINT('Ctrl Pts',(-137.508894478213,-88.697210707247,
34.9627570361527));
#120017=CARTESIAN_POINT('Ctrl Pts',(-137.547511089622,-88.6561819119472,
34.8753449974277));
#120018=CARTESIAN_POINT('Ctrl Pts',(-137.583897515774,-88.6165448423648,
34.7862678597143));
#120019=CARTESIAN_POINT('Ctrl Pts',(-137.618243866695,-88.5782435842123,
34.6961053672592));
#120020=CARTESIAN_POINT('Ctrl Pts',(-137.630857828152,-88.5641771526656,
34.6629924986649));
#120021=CARTESIAN_POINT('Ctrl Pts',(-137.64319644481,-88.5502909490772,
34.6297327542523));
#120022=CARTESIAN_POINT('Ctrl Pts',(-137.655268514521,-88.5365823873612,
34.5963532541002));
#120023=CARTESIAN_POINT('Ctrl Pts',(-137.662988209034,-88.5278162096291,
34.5750081533517));
#120024=CARTESIAN_POINT('Ctrl Pts',(-137.670604373371,-88.5191189206847,
34.5536057863966));
#120025=CARTESIAN_POINT('Ctrl Pts',(-137.678119653204,-88.5104881922522,
34.5321478105801));
#120026=CARTESIAN_POINT('Ctrl Pts',(-137.712297866289,-88.4712371088597,
34.4345605901277));
#120027=CARTESIAN_POINT('Ctrl Pts',(-137.744412440679,-88.4333456127974,
34.3357949520379));
#120028=CARTESIAN_POINT('Ctrl Pts',(-137.774696261638,-88.3966315681178,
34.2360021475772));
#120029=CARTESIAN_POINT('Ctrl Pts',(-137.780318802826,-88.3898151816169,
34.217474460662));
#120030=CARTESIAN_POINT('Ctrl Pts',(-137.785878311278,-88.3830394891647,
34.1989113034563));
#120031=CARTESIAN_POINT('Ctrl Pts',(-137.791376373214,-88.3763034713973,
34.1803135590839));
#120032=CARTESIAN_POINT('Ctrl Pts',(-137.822805577322,-88.3377975979199,
34.0740011328875));
#120033=CARTESIAN_POINT('Ctrl Pts',(-137.852224874213,-88.3005848282217,
33.9665602574744));
#120034=CARTESIAN_POINT('Ctrl Pts',(-137.879893588774,-88.2645020672505,
33.8581353313679));
#120035=CARTESIAN_POINT('Ctrl Pts',(-137.884717457712,-88.2582112614577,
33.8392321173434));
#120036=CARTESIAN_POINT('Ctrl Pts',(-137.88948817154,-88.2519549051938,
33.8202989381547));
#120037=CARTESIAN_POINT('Ctrl Pts',(-137.894207170465,-88.2457322630087,
33.8013364921805));
#120038=CARTESIAN_POINT('Ctrl Pts',(-137.915568076383,-88.2175650020269,
33.7155015447861));
#120039=CARTESIAN_POINT('Ctrl Pts',(-137.935867101235,-88.1900874538326,
33.6290672547859));
#120040=CARTESIAN_POINT('Ctrl Pts',(-137.955222642444,-88.1632401554993,
33.5420921511268));
#120041=CARTESIAN_POINT('Ctrl Pts',(-136.123256082903,-89.9666341864459,
36.4468116890308));
#120042=CARTESIAN_POINT('Ctrl Pts',(-127.098462410368,-97.1936297667437,
36.6248346669169));
#120043=CARTESIAN_POINT('Ctrl Pts',(-118.075057823023,-104.422205454774,
36.8042712303069));
#120044=CARTESIAN_POINT('Ctrl Pts',(-109.053263664871,-111.652547213205,
36.9873102692202));
#120045=CARTESIAN_POINT('Ctrl Pts',(-133.217507938415,-88.0702638129102,
29.8928880375466));
#120046=CARTESIAN_POINT('Ctrl Pts',(-124.956256892849,-94.8774778101696,
30.0594817713215));
#120047=CARTESIAN_POINT('Ctrl Pts',(-116.696985458919,-101.686165288659,
30.2375518331914));
#120048=CARTESIAN_POINT('Ctrl Pts',(-108.44007959799,-108.496432100252,
30.4356946827353));
#120049=CARTESIAN_POINT('Ctrl Pts',(-130.30429317534,-86.1813861960003,
23.3400223598117));
#120050=CARTESIAN_POINT('Ctrl Pts',(-122.806227498151,-92.5683369680557,
23.494136682899));
#120051=CARTESIAN_POINT('Ctrl Pts',(-115.310805904926,-98.9566800715172,
23.669727603837));
#120052=CARTESIAN_POINT('Ctrl Pts',(-107.818551690317,-105.3464684921,23.8818149159129));
#120053=CARTESIAN_POINT('Ctrl Pts',(-127.37609148768,-84.3097533139235,
16.7886311505686));
#120054=CARTESIAN_POINT('Ctrl Pts',(-120.640253240573,-90.2755657876767,
16.9280967977834));
#120055=CARTESIAN_POINT('Ctrl Pts',(-113.907869073413,-96.2427669493219,
17.0988155505699));
#120056=CARTESIAN_POINT('Ctrl Pts',(-107.179498834515,-102.211480880772,
17.3221792341025));
#120057=CARTESIAN_POINT('',(-111.357648158217,-102.39750104333,23.9024280875665));
#120058=CARTESIAN_POINT('Ctrl Pts',(-107.310780108708,-102.160947250244,
17.434888155118));
#120059=CARTESIAN_POINT('Ctrl Pts',(-108.629709579378,-102.240804240262,
19.6093350047084));
#120060=CARTESIAN_POINT('Ctrl Pts',(-109.981133608095,-102.319568381281,
21.7639041504743));
#120061=CARTESIAN_POINT('Ctrl Pts',(-111.357648158208,-102.397501043341,
23.902428087572));
#120062=CARTESIAN_POINT('',(-125.081127808123,-98.2146012631008,35.6808659669099));
#120063=CARTESIAN_POINT('Ctrl Pts',(-111.357648158208,-102.397501043341,
23.902428087572));
#120064=CARTESIAN_POINT('Ctrl Pts',(-112.237736318507,-102.447328059825,
25.2697144685284));
#120065=CARTESIAN_POINT('Ctrl Pts',(-113.170509508341,-102.444643395992,
26.6013700168488));
#120066=CARTESIAN_POINT('Ctrl Pts',(-115.177157605512,-102.283552712046,
29.1563142765694));
#120067=CARTESIAN_POINT('Ctrl Pts',(-116.237810472502,-102.127514996549,
30.3649916968861));
#120068=CARTESIAN_POINT('Ctrl Pts',(-117.671701090549,-101.781453354516,
31.7445200690831));
#120069=CARTESIAN_POINT('Ctrl Pts',(-117.964017105594,-101.704484866154,
32.0136934398596));
#120070=CARTESIAN_POINT('Ctrl Pts',(-118.561369253799,-101.532490542598,
32.5365312703476));
#120071=CARTESIAN_POINT('Ctrl Pts',(-118.86764221128,-101.437038638982,
32.7911483966901));
#120072=CARTESIAN_POINT('Ctrl Pts',(-119.798440024133,-101.122122644811,
33.5196983609724));
#120073=CARTESIAN_POINT('Ctrl Pts',(-120.433254137702,-100.875239647465,
33.9579843170108));
#120074=CARTESIAN_POINT('Ctrl Pts',(-121.412018385743,-100.43328678901,
34.5252982077827));
#120075=CARTESIAN_POINT('Ctrl Pts',(-121.742721174645,-100.273956112634,
34.6992950148568));
#120076=CARTESIAN_POINT('Ctrl Pts',(-122.414312418387,-99.9271995290167,
35.0122996805058));
#120077=CARTESIAN_POINT('Ctrl Pts',(-122.753351160005,-99.7405475253077,
35.1501342735757));
#120078=CARTESIAN_POINT('Ctrl Pts',(-123.759904261833,-99.1488582344439,
35.4950447859234));
#120079=CARTESIAN_POINT('Ctrl Pts',(-124.424539304367,-98.7084546099516,
35.6376228978293));
#120080=CARTESIAN_POINT('Ctrl Pts',(-125.081127808123,-98.2146012631009,
35.6808659669102));
#120081=CARTESIAN_POINT('Ctrl Pts',(-125.081127808123,-98.2146012631009,
35.6808659669102));
#120082=CARTESIAN_POINT('Ctrl Pts',(-128.657012575823,-95.5249978808008,
35.9163745558522));
#120083=CARTESIAN_POINT('Ctrl Pts',(-132.233233971786,-92.834304383349,
36.1336537300593));
#120084=CARTESIAN_POINT('Ctrl Pts',(-135.809689156502,-90.1427190062053,
36.3354082528244));
#120085=CARTESIAN_POINT('Origin',(-59.4015875700212,106.054591006457,15.4871557649453));
#120086=CARTESIAN_POINT('',(-58.1443722043232,105.795190211354,36.7125972424195));
#120087=CARTESIAN_POINT('Origin',(-58.1443722043232,106.794581038373,36.677697745717));
#120088=CARTESIAN_POINT('',(-58.1446805829851,105.795008701374,36.7073994766591));
#120089=CARTESIAN_POINT('Ctrl Pts',(-58.1443722043232,105.795190211354,
36.7125972424195));
#120090=CARTESIAN_POINT('Ctrl Pts',(-59.0896841409075,105.797146339402,
36.7686134206688));
#120091=CARTESIAN_POINT('Ctrl Pts',(-59.1411390936936,106.74224508213,36.7386626203501));
#120092=CARTESIAN_POINT('Ctrl Pts',(-58.1282849271331,105.804659094008,
36.9837505644227));
#120093=CARTESIAN_POINT('Ctrl Pts',(-59.0819289601611,105.802129291713,
36.911306505447));
#120094=CARTESIAN_POINT('Ctrl Pts',(-59.1331358441959,106.747725843497,
36.8742196118717));
#120095=CARTESIAN_POINT('Ctrl Pts',(-58.168329181122,105.814236415366,37.2580091645998));
#120096=CARTESIAN_POINT('Ctrl Pts',(-59.1053497383326,105.807164323703,
37.0554909564966));
#120097=CARTESIAN_POINT('Ctrl Pts',(-59.153280946106,106.754787443549,37.01128951935));
#120098=CARTESIAN_POINT('Ctrl Pts',(-58.3541699606983,105.832066990298,
37.768610024529));
#120099=CARTESIAN_POINT('Ctrl Pts',(-59.2090672840543,105.816409894075,
37.3202494513916));
#120100=CARTESIAN_POINT('Ctrl Pts',(-59.2465926158038,106.770934284223,
37.2664005844296));
#120101=CARTESIAN_POINT('Ctrl Pts',(-58.4998850481729,105.840310131114,
38.0046626927899));
#120102=CARTESIAN_POINT('Ctrl Pts',(-59.2895513265945,105.820620268649,
37.4408188041122));
#120103=CARTESIAN_POINT('Ctrl Pts',(-59.3197182701199,106.780011018094,
37.3842971630383));
#120104=CARTESIAN_POINT('Ctrl Pts',(-58.8732841676791,105.854115904332,
38.400008311425));
#120105=CARTESIAN_POINT('Ctrl Pts',(-59.4909158247832,105.827484960675,
37.6373978637129));
#120106=CARTESIAN_POINT('Ctrl Pts',(-59.507055531487,106.798699772153,37.581661348555));
#120107=CARTESIAN_POINT('Ctrl Pts',(-59.100797822427,105.859672237335,38.5591208706208));
#120108=CARTESIAN_POINT('Ctrl Pts',(-59.6119840171703,105.830133801875,
37.7132507511495));
#120109=CARTESIAN_POINT('Ctrl Pts',(-59.6211816589221,106.808303264899,
37.6610389006954));
#120110=CARTESIAN_POINT('Ctrl Pts',(-59.6005733037124,105.867191113211,
38.774433304608));
#120111=CARTESIAN_POINT('Ctrl Pts',(-59.8715033967166,105.833497559585,
37.8095761690087));
#120112=CARTESIAN_POINT('Ctrl Pts',(-59.8718490345641,106.826471753341,
37.7683178034223));
#120113=CARTESIAN_POINT('Ctrl Pts',(-59.8725503103691,105.869150225316,
38.8305349350429));
#120114=CARTESIAN_POINT('Ctrl Pts',(-60.0099893085506,105.834202197705,
37.8297543645375));
#120115=CARTESIAN_POINT('Ctrl Pts',(-60.0082476318007,106.835026939061,
37.7961702438));
#120116=CARTESIAN_POINT('Ctrl Pts',(-60.1447385478981,105.869150225316,
38.8305349350518));
#120117=CARTESIAN_POINT('Ctrl Pts',(-60.1447385478981,105.833944836403,
37.8223845012246));
#120118=CARTESIAN_POINT('Ctrl Pts',(-60.1447385478981,106.842364104027,
37.7959781133737));
#120119=CARTESIAN_POINT('Ctrl Pts',(-58.1443722043232,105.795190211354,
36.7125972424195));
#120120=CARTESIAN_POINT('Ctrl Pts',(-58.1282849271331,105.804659094008,
36.9837505644227));
#120121=CARTESIAN_POINT('Ctrl Pts',(-58.168329181122,105.814236415366,37.2580091645998));
#120122=CARTESIAN_POINT('Ctrl Pts',(-58.3541699606983,105.832066990298,
37.768610024529));
#120123=CARTESIAN_POINT('Ctrl Pts',(-58.4998850481729,105.840310131114,
38.0046626927899));
#120124=CARTESIAN_POINT('Ctrl Pts',(-58.8732841676791,105.854115904332,
38.400008311425));
#120125=CARTESIAN_POINT('Ctrl Pts',(-59.100797822427,105.859672237335,38.5591208706208));
#120126=CARTESIAN_POINT('Ctrl Pts',(-59.6005733037124,105.867191113211,
38.774433304608));
#120127=CARTESIAN_POINT('Ctrl Pts',(-59.8725503103691,105.869150225316,
38.8305349350429));
#120128=CARTESIAN_POINT('Ctrl Pts',(-60.1447385478981,105.869150225316,
38.8305349350518));
#120129=CARTESIAN_POINT('Ctrl Pts',(59.1411390936935,106.74224508213,36.7386626203501));
#120130=CARTESIAN_POINT('Ctrl Pts',(59.0896841409074,105.797146339402,36.7686134206688));
#120131=CARTESIAN_POINT('Ctrl Pts',(58.1443722043231,105.795190211354,36.7125972424195));
#120132=CARTESIAN_POINT('Ctrl Pts',(59.1331358441958,106.747725843497,36.8742196118717));
#120133=CARTESIAN_POINT('Ctrl Pts',(59.081928960161,105.802129291713,36.911306505447));
#120134=CARTESIAN_POINT('Ctrl Pts',(58.1282849271331,105.804659094008,36.9837505644227));
#120135=CARTESIAN_POINT('Ctrl Pts',(59.153280946106,106.754787443549,37.01128951935));
#120136=CARTESIAN_POINT('Ctrl Pts',(59.1053497383325,105.807164323703,37.0554909564966));
#120137=CARTESIAN_POINT('Ctrl Pts',(58.1683291811219,105.814236415366,37.2580091645998));
#120138=CARTESIAN_POINT('Ctrl Pts',(59.2465926158037,106.770934284223,37.2664005844296));
#120139=CARTESIAN_POINT('Ctrl Pts',(59.2090672840543,105.816409894075,37.3202494513916));
#120140=CARTESIAN_POINT('Ctrl Pts',(58.3541699606982,105.832066990298,37.768610024529));
#120141=CARTESIAN_POINT('Ctrl Pts',(59.3197182701198,106.780011018094,37.3842971630383));
#120142=CARTESIAN_POINT('Ctrl Pts',(59.2895513265945,105.820620268649,37.4408188041122));
#120143=CARTESIAN_POINT('Ctrl Pts',(58.4998850481728,105.840310131114,38.0046626927899));
#120144=CARTESIAN_POINT('Ctrl Pts',(59.5070555314869,106.798699772153,37.581661348555));
#120145=CARTESIAN_POINT('Ctrl Pts',(59.4909158247831,105.827484960675,37.6373978637129));
#120146=CARTESIAN_POINT('Ctrl Pts',(58.873284167679,105.854115904332,38.400008311425));
#120147=CARTESIAN_POINT('Ctrl Pts',(59.621181658922,106.808303264899,37.6610389006954));
#120148=CARTESIAN_POINT('Ctrl Pts',(59.6119840171702,105.830133801875,37.7132507511495));
#120149=CARTESIAN_POINT('Ctrl Pts',(59.1007978224269,105.859672237335,38.5591208706208));
#120150=CARTESIAN_POINT('Ctrl Pts',(59.8718490345641,106.826471753341,37.7683178034223));
#120151=CARTESIAN_POINT('Ctrl Pts',(59.8715033967165,105.833497559585,37.8095761690087));
#120152=CARTESIAN_POINT('Ctrl Pts',(59.6005733037124,105.867191113211,38.774433304608));
#120153=CARTESIAN_POINT('Ctrl Pts',(60.0082476318007,106.835026939061,37.7961702438));
#120154=CARTESIAN_POINT('Ctrl Pts',(60.0099893085505,105.834202197705,37.8297543645375));
#120155=CARTESIAN_POINT('Ctrl Pts',(59.872550310369,105.869150225316,38.8305349350429));
#120156=CARTESIAN_POINT('Ctrl Pts',(60.1447385478981,106.842364104027,37.7959781133737));
#120157=CARTESIAN_POINT('Ctrl Pts',(60.1447385478981,105.833944836403,37.8223845012246));
#120158=CARTESIAN_POINT('Ctrl Pts',(60.1447385478981,105.869150225316,38.8305349350518));
#120159=CARTESIAN_POINT('',(58.1443722043231,105.795190211354,36.7125972424195));
#120160=CARTESIAN_POINT('Origin',(58.1443722043231,106.794581038373,36.677697745717));
#120161=CARTESIAN_POINT('Ctrl Pts',(58.1443722043231,105.795190211354,36.7125972424195));
#120162=CARTESIAN_POINT('Ctrl Pts',(58.1282849271331,105.804659094008,36.9837505644227));
#120163=CARTESIAN_POINT('Ctrl Pts',(58.1683291811219,105.814236415366,37.2580091645998));
#120164=CARTESIAN_POINT('Ctrl Pts',(58.3541699606982,105.832066990298,37.768610024529));
#120165=CARTESIAN_POINT('Ctrl Pts',(58.4998850481728,105.840310131114,38.0046626927899));
#120166=CARTESIAN_POINT('Ctrl Pts',(58.873284167679,105.854115904332,38.400008311425));
#120167=CARTESIAN_POINT('Ctrl Pts',(59.1007978224269,105.859672237335,38.5591208706208));
#120168=CARTESIAN_POINT('Ctrl Pts',(59.6005733037124,105.867191113211,38.774433304608));
#120169=CARTESIAN_POINT('Ctrl Pts',(59.872550310369,105.869150225316,38.8305349350429));
#120170=CARTESIAN_POINT('Ctrl Pts',(60.1447385478981,105.869150225316,38.8305349350518));
#120171=CARTESIAN_POINT('Origin',(59.4015875700212,106.054591006457,15.4871557649453));
#120172=CARTESIAN_POINT('',(58.144680582985,105.795008701374,36.7073994766591));
#120173=CARTESIAN_POINT('Origin',(-3.99897775553937E-14,104.078258558796,
30.5266700920981));
#120174=CARTESIAN_POINT('',(59.4878504031929,105.577344799325,30.4743208470444));
#120175=CARTESIAN_POINT('Ctrl Pts',(79.8022715926126,105.434685945832,38.8420322639487));
#120176=CARTESIAN_POINT('Ctrl Pts',(79.801416600029,105.399395906091,37.8337635654317));
#120177=CARTESIAN_POINT('Ctrl Pts',(79.89805895849,106.403298827422,37.8074754422706));
#120178=CARTESIAN_POINT('Ctrl Pts',(76.7937231889583,105.724107511844,38.8343732343283));
#120179=CARTESIAN_POINT('Ctrl Pts',(76.7931601263087,105.688873498508,37.8261833279043));
#120180=CARTESIAN_POINT('Ctrl Pts',(76.857679572609,106.695785368412,37.7998164126482));
#120181=CARTESIAN_POINT('Ctrl Pts',(73.7713133256742,105.869150225316,38.830534935049));
#120182=CARTESIAN_POINT('Ctrl Pts',(73.7710318276987,105.833944836573,37.8223845011398));
#120183=CARTESIAN_POINT('Ctrl Pts',(73.8032916638837,106.842364104133,37.7959781133709));
#120184=CARTESIAN_POINT('Ctrl Pts',(70.7488759905116,105.869150225316,38.8305349350518));
#120185=CARTESIAN_POINT('Ctrl Pts',(70.7488759905116,105.833944836403,37.8223845012246));
#120186=CARTESIAN_POINT('Ctrl Pts',(70.7488759905116,106.842364104027,37.7959781133737));
#120187=CARTESIAN_POINT('Origin',(70.7480135731819,11.3723408390607,41.3312257873034));
#120188=CARTESIAN_POINT('Ctrl Pts',(131.446907130515,100.544969767092,41.2106530748284));
#120189=CARTESIAN_POINT('Ctrl Pts',(131.6298365747,100.507565047586,40.6465330497452));
#120190=CARTESIAN_POINT('Ctrl Pts',(131.667302110275,99.9704955243242,40.395044763499));
#120191=CARTESIAN_POINT('Ctrl Pts',(132.324474095315,100.470626055368,41.5001546595081));
#120192=CARTESIAN_POINT('Ctrl Pts',(132.42823360788,100.44016914466,40.9167830772823));
#120193=CARTESIAN_POINT('Ctrl Pts',(132.433619741607,99.914277861516,40.6521463963848));
#120194=CARTESIAN_POINT('Ctrl Pts',(133.238606344512,100.386509190304,41.611437591717));
#120195=CARTESIAN_POINT('Ctrl Pts',(133.263579220526,100.363547039652,41.0254569949103));
#120196=CARTESIAN_POINT('Ctrl Pts',(133.231194462141,99.8487972189365,40.7530855222435));
#120197=CARTESIAN_POINT('Ctrl Pts',(134.165502322486,100.294392144431,41.5297121660726));
#120198=CARTESIAN_POINT('Ctrl Pts',(134.113436755549,100.279286510037,40.9562324064649));
#120199=CARTESIAN_POINT('Ctrl Pts',(134.039584906804,99.7760107526488,40.6859039865876));
#120200=CARTESIAN_POINT('',(131.446907130515,100.544969767092,41.2106530748284));
#120201=CARTESIAN_POINT('Origin',(131.351119764638,99.5501799371941,41.2455525715309));
#120202=CARTESIAN_POINT('',(134.165502322486,100.294392144431,41.5297121660726));
#120203=CARTESIAN_POINT('Ctrl Pts',(131.446907130515,100.544969767092,41.2106530748284));
#120204=CARTESIAN_POINT('Ctrl Pts',(131.887068534843,100.50768117964,41.3558584328329));
#120205=CARTESIAN_POINT('Ctrl Pts',(132.333971467136,100.468122030157,41.4548459664192));
#120206=CARTESIAN_POINT('Ctrl Pts',(133.240979854473,100.384557091344,41.5623086332105));
#120207=CARTESIAN_POINT('Ctrl Pts',(133.704411584793,100.340216398355,41.5703670381069));
#120208=CARTESIAN_POINT('Ctrl Pts',(134.165502322486,100.294392144431,41.5297121660726));
#120209=CARTESIAN_POINT('Origin',(134.069714956608,99.2996023145331,41.5646116627751));
#120210=CARTESIAN_POINT('Ctrl Pts',(125.004587173848,101.017433669878,36.995962686682));
#120211=CARTESIAN_POINT('Ctrl Pts',(125.279360127494,100.984206362543,36.8029968675639));
#120212=CARTESIAN_POINT('Ctrl Pts',(125.478386835355,100.754426031761,36.6566090043376));
#120213=CARTESIAN_POINT('Ctrl Pts',(125.384059087263,100.999956882504,37.5393196534826));
#120214=CARTESIAN_POINT('Ctrl Pts',(125.655669343649,100.965856729706,37.3127933439086));
#120215=CARTESIAN_POINT('Ctrl Pts',(125.842063989329,100.718163059243,37.1391945952199));
#120216=CARTESIAN_POINT('Ctrl Pts',(125.828801743753,100.973793327157,38.0142115674614));
#120217=CARTESIAN_POINT('Ctrl Pts',(126.095998822375,100.93894537992,37.7542571260157));
#120218=CARTESIAN_POINT('Ctrl Pts',(126.268703712658,100.670230138033,37.5607261637768));
#120219=CARTESIAN_POINT('Ctrl Pts',(126.560214154823,100.92595794946,38.6581727447531));
#120220=CARTESIAN_POINT('Ctrl Pts',(126.815333883533,100.890496089664,38.3475708248912));
#120221=CARTESIAN_POINT('Ctrl Pts',(126.970835039217,100.586788952939,38.1322413448892));
#120222=CARTESIAN_POINT('Ctrl Pts',(126.815092041539,100.908535842246,38.8611196920211));
#120223=CARTESIAN_POINT('Ctrl Pts',(127.0670069583,100.872824095307,38.534598755054));
#120224=CARTESIAN_POINT('Ctrl Pts',(127.215575396118,100.556990842275,38.3123257156045));
#120225=CARTESIAN_POINT('Ctrl Pts',(127.344111316486,100.871122323599,39.246648890613));
#120226=CARTESIAN_POINT('Ctrl Pts',(127.588945873807,100.834989074094,38.8886800662691));
#120227=CARTESIAN_POINT('Ctrl Pts',(127.723663634923,100.4939426557,38.6543670070026));
#120228=CARTESIAN_POINT('Ctrl Pts',(127.618641676809,100.851096410329,39.4293152845835));
#120229=CARTESIAN_POINT('Ctrl Pts',(127.859886872869,100.814761729944,39.0557532022058));
#120230=CARTESIAN_POINT('Ctrl Pts',(127.987385713167,100.460639522243,38.8163982334933));
#120231=CARTESIAN_POINT('Ctrl Pts',(128.454175855331,100.788632906239,39.942089425856));
#120232=CARTESIAN_POINT('Ctrl Pts',(128.687365267538,100.751541743833,39.5248538504037));
#120233=CARTESIAN_POINT('Ctrl Pts',(128.790158282798,100.357830477704,39.2711638067508));
#120234=CARTESIAN_POINT('Ctrl Pts',(129.031473733046,100.743528520393,40.2409034402447));
#120235=CARTESIAN_POINT('Ctrl Pts',(129.257277223726,100.706104637757,39.7939120009468));
#120236=CARTESIAN_POINT('Ctrl Pts',(129.344991578991,100.284931929368,39.5360592312941));
#120237=CARTESIAN_POINT('Ctrl Pts',(130.217038397445,100.648031688631,40.772797622364));
#120238=CARTESIAN_POINT('Ctrl Pts',(130.425246940289,100.610272802278,40.2679648904787));
#120239=CARTESIAN_POINT('Ctrl Pts',(130.484675414675,100.132476455111,40.0073774219608));
#120240=CARTESIAN_POINT('Ctrl Pts',(130.825435202332,100.597618204975,41.0056349777995));
#120241=CARTESIAN_POINT('Ctrl Pts',(131.024982810379,100.559678378702,40.4718733094642));
#120242=CARTESIAN_POINT('Ctrl Pts',(131.06965725053,100.052891945993,40.213585814147));
#120243=CARTESIAN_POINT('Ctrl Pts',(131.446907130515,100.544969767092,41.2106530748284));
#120244=CARTESIAN_POINT('Ctrl Pts',(131.629836574701,100.507565047585,40.6465330497448));
#120245=CARTESIAN_POINT('Ctrl Pts',(131.667302110276,99.9704955243232,40.395044763499));
#120246=CARTESIAN_POINT('',(125.004587173848,101.017433669878,36.9959626866821));
#120247=CARTESIAN_POINT('Origin',(124.90879980797,100.02264383998,37.0308621833846));
#120248=CARTESIAN_POINT('Ctrl Pts',(125.004587173848,101.017433669878,36.9959626866821));
#120249=CARTESIAN_POINT('Ctrl Pts',(125.211259117281,101.007915280021,37.291891413781));
#120250=CARTESIAN_POINT('Ctrl Pts',(125.437224100863,100.995823647715,37.5674242615718));
#120251=CARTESIAN_POINT('Ctrl Pts',(125.67890241781,100.981636219243,37.8263454686858));
#120252=CARTESIAN_POINT('Ctrl Pts',(125.881097598056,100.96976659977,38.0429665574261));
#120253=CARTESIAN_POINT('Ctrl Pts',(126.094292582545,100.956429861119,38.2479590267831));
#120254=CARTESIAN_POINT('Ctrl Pts',(126.316410018192,100.941903075306,38.4435190185404));
#120255=CARTESIAN_POINT('Ctrl Pts',(126.560214155432,100.925957949378,38.6581727440809));
#120256=CARTESIAN_POINT('Ctrl Pts',(126.815092041477,100.908535842251,38.8611196919839));
#120257=CARTESIAN_POINT('Ctrl Pts',(127.079601679188,100.889829082897,39.0538842910745));
#120258=CARTESIAN_POINT('Ctrl Pts',(127.344111316898,100.871122323544,39.2466488901651));
#120259=CARTESIAN_POINT('Ctrl Pts',(127.618641676876,100.851096410324,39.4293152846347));
#120260=CARTESIAN_POINT('Ctrl Pts',(127.897153069885,100.830275242263,39.6002399979539));
#120261=CARTESIAN_POINT('Ctrl Pts',(128.454175855904,100.78863290614,39.9420894245923));
#120262=CARTESIAN_POINT('Ctrl Pts',(129.031473733041,100.743528520394,40.2409034402552));
#120263=CARTESIAN_POINT('Ctrl Pts',(129.624256065386,100.695780104487,40.506850530987));
#120264=CARTESIAN_POINT('Ctrl Pts',(130.217038397731,100.648031688581,40.7727976217189));
#120265=CARTESIAN_POINT('Ctrl Pts',(130.825421681067,100.597619350413,41.0056305165239));
#120266=CARTESIAN_POINT('Ctrl Pts',(131.446907130515,100.544969767092,41.2106530748284));
#120267=CARTESIAN_POINT('Ctrl Pts',(112.718450629804,101.523367194455,17.695995777336));
#120268=CARTESIAN_POINT('Ctrl Pts',(113.024856708592,101.487683047506,17.5198214516679));
#120269=CARTESIAN_POINT('Ctrl Pts',(113.241127495304,101.237054395589,17.3909507329617));
#120270=CARTESIAN_POINT('Ctrl Pts',(116.509887421195,101.390574664254,24.3170392433098));
#120271=CARTESIAN_POINT('Ctrl Pts',(116.79514253949,101.356147163883,24.1186326565131));
#120272=CARTESIAN_POINT('Ctrl Pts',(117.01382612573,101.113862183933,23.997911677856));
#120273=CARTESIAN_POINT('Ctrl Pts',(120.637223297795,101.218575005708,30.7424362212462));
#120274=CARTESIAN_POINT('Ctrl Pts',(120.914593813507,101.184934012333,30.5448079521643));
#120275=CARTESIAN_POINT('Ctrl Pts',(121.125211317011,100.949260066794,30.4123434728017));
#120276=CARTESIAN_POINT('Ctrl Pts',(125.004587173848,101.017433669878,36.995962686682));
#120277=CARTESIAN_POINT('Ctrl Pts',(125.279360127494,100.984206362543,36.8029968675639));
#120278=CARTESIAN_POINT('Ctrl Pts',(125.478386835355,100.754426031761,36.6566090043376));
#120279=CARTESIAN_POINT('Ctrl Pts',(112.718450629804,101.523367194455,17.695995777336));
#120280=CARTESIAN_POINT('Ctrl Pts',(114.038433459035,101.477135681348,20.0011017747569));
#120281=CARTESIAN_POINT('Ctrl Pts',(115.398879773365,101.426161056135,22.282066764069));
#120282=CARTESIAN_POINT('Ctrl Pts',(116.795900612803,101.370864304449,24.5402168100038));
#120283=CARTESIAN_POINT('Ctrl Pts',(118.296933149483,101.311450571232,26.9664917773959));
#120284=CARTESIAN_POINT('Ctrl Pts',(119.840189394879,101.247047141543,29.3664282140105));
#120285=CARTESIAN_POINT('Ctrl Pts',(121.420899116478,101.178169914477,31.7416388412046));
#120286=CARTESIAN_POINT('Ctrl Pts',(122.595429554222,101.126991384636,33.5065151746484));
#120287=CARTESIAN_POINT('Ctrl Pts',(123.790639602709,101.073342690285,35.2577394747659));
#120288=CARTESIAN_POINT('Ctrl Pts',(125.004587173848,101.017433669878,36.995962686682));
#120289=CARTESIAN_POINT('Ctrl Pts',(108.219727493234,101.858917829051,14.9131911661329));
#120290=CARTESIAN_POINT('Ctrl Pts',(108.612813127708,101.799305515288,14.2928645705402));
#120291=CARTESIAN_POINT('Ctrl Pts',(108.797226891218,101.182770466205,13.9340454987751));
#120292=CARTESIAN_POINT('Ctrl Pts',(109.71251875417,101.748735747645,15.8697244065594));
#120293=CARTESIAN_POINT('Ctrl Pts',(110.099631116884,101.689507666921,15.2439555258844));
#120294=CARTESIAN_POINT('Ctrl Pts',(110.278909822623,101.071610370336,14.8820385068875));
#120295=CARTESIAN_POINT('Ctrl Pts',(111.223475576366,101.635926848915,16.8012400972119));
#120296=CARTESIAN_POINT('Ctrl Pts',(111.604602653729,101.577102170246,16.1705423651672));
#120297=CARTESIAN_POINT('Ctrl Pts',(111.78010833448,100.958135398718,15.8064806867983));
#120298=CARTESIAN_POINT('Ctrl Pts',(112.745684735829,101.521316788712,17.7122986055058));
#120299=CARTESIAN_POINT('Ctrl Pts',(113.121294252791,101.462875071694,17.0773731310179));
#120300=CARTESIAN_POINT('Ctrl Pts',(113.293604274647,100.843130583398,16.7115120545566));
#120301=CARTESIAN_POINT('Origin',(212.109052200368,86.0608589152879,-150.259898693624));
#120302=CARTESIAN_POINT('Ctrl Pts',(123.890573801422,101.343200783906,37.3998664994418));
#120303=CARTESIAN_POINT('Ctrl Pts',(124.089975216746,101.114574443456,37.2546020444346));
#120304=CARTESIAN_POINT('Ctrl Pts',(124.364695470079,101.081414181912,37.0634026830933));
#120305=CARTESIAN_POINT('Ctrl Pts',(119.236483568481,101.561450480179,30.6876879823466));
#120306=CARTESIAN_POINT('Ctrl Pts',(119.434324639449,101.327208137063,30.5374086443836));
#120307=CARTESIAN_POINT('Ctrl Pts',(119.725813233154,101.292964698935,30.361357400287));
#120308=CARTESIAN_POINT('Ctrl Pts',(114.857967582429,101.747248807778,23.7755990562346));
#120309=CARTESIAN_POINT('Ctrl Pts',(115.059078155753,101.505948539806,23.6237214581783));
#120310=CARTESIAN_POINT('Ctrl Pts',(115.364527664039,101.470841873593,23.4613824741073));
#120311=CARTESIAN_POINT('Ctrl Pts',(110.876666027523,101.889167421297,16.6324147009225));
#120312=CARTESIAN_POINT('Ctrl Pts',(111.094780039052,101.637981213586,16.5065726613805));
#120313=CARTESIAN_POINT('Ctrl Pts',(111.403822379993,101.602176738085,16.3342040855912));
#120314=CARTESIAN_POINT('',(123.806018695946,101.106789384942,36.2533284603415));
#120315=CARTESIAN_POINT('Origin',(123.90180606182,102.10157921484,36.2184289636348));
#120316=CARTESIAN_POINT('Ctrl Pts',(123.806018695945,101.106789384942,36.2533284603411));
#120317=CARTESIAN_POINT('Ctrl Pts',(122.197876663031,101.179533455673,33.9130475033484));
#120318=CARTESIAN_POINT('Ctrl Pts',(120.624374906308,101.248112605524,31.5491237950019));
#120319=CARTESIAN_POINT('Ctrl Pts',(117.671387980591,101.371097219805,26.9497739266409));
#120320=CARTESIAN_POINT('Ctrl Pts',(116.286198546508,101.426179649945,24.7179879932611));
#120321=CARTESIAN_POINT('Ctrl Pts',(113.897317512791,101.515965170796,20.7205980082518));
#120322=CARTESIAN_POINT('Ctrl Pts',(112.878420990066,101.552455636793,18.9642096547538));
#120323=CARTESIAN_POINT('Ctrl Pts',(111.88392035717,101.586095937418,17.1935374992541));
#120324=CARTESIAN_POINT('Ctrl Pts',(123.806018695946,101.106789384942,36.2533284603415));
#120325=CARTESIAN_POINT('Ctrl Pts',(123.530420622521,101.140006542775,36.443740297868));
#120326=CARTESIAN_POINT('Ctrl Pts',(123.330422577353,101.368963526369,36.5882872698619));
#120327=CARTESIAN_POINT('Ctrl Pts',(123.907508640752,101.102198500757,36.4010237014192));
#120328=CARTESIAN_POINT('Ctrl Pts',(123.626722044662,101.134366887595,36.5473001851197));
#120329=CARTESIAN_POINT('Ctrl Pts',(123.415313017885,101.34048810055,36.6630279247367));
#120330=CARTESIAN_POINT('Ctrl Pts',(123.985022188434,101.100703563638,36.571159974724));
#120331=CARTESIAN_POINT('Ctrl Pts',(123.701216782049,101.131510908331,36.670355126933));
#120332=CARTESIAN_POINT('Ctrl Pts',(123.479606506618,101.319981232846,36.7484059922736));
#120333=CARTESIAN_POINT('Ctrl Pts',(124.049188923811,101.106905616635,36.9240619638222));
#120334=CARTESIAN_POINT('Ctrl Pts',(123.762201887625,101.134646397505,36.9271139976869));
#120335=CARTESIAN_POINT('Ctrl Pts',(123.53257067633,101.307009994504,36.925277853602));
#120336=CARTESIAN_POINT('Ctrl Pts',(124.035388262341,101.114737064097,37.1094146448067));
#120337=CARTESIAN_POINT('Ctrl Pts',(123.748563672718,101.140744011408,37.063490623886));
#120338=CARTESIAN_POINT('Ctrl Pts',(123.52061763623,101.314814791236,37.0178523556967));
#120339=CARTESIAN_POINT('Ctrl Pts',(123.952243779083,101.131758176772,37.3663879421739));
#120340=CARTESIAN_POINT('Ctrl Pts',(123.668658407193,101.154951933586,37.2491661262285));
#120341=CARTESIAN_POINT('Ctrl Pts',(123.450453553321,101.345333089944,37.1457627107355));
#120342=CARTESIAN_POINT('Ctrl Pts',(123.914378106115,101.138318776441,37.4494654943419));
#120343=CARTESIAN_POINT('Ctrl Pts',(123.632191788982,101.16056105668,37.3089623269057));
#120344=CARTESIAN_POINT('Ctrl Pts',(123.418572492956,101.358579979055,37.1870405034692));
#120345=CARTESIAN_POINT('Ctrl Pts',(123.825245818548,101.152342576718,37.604567640873));
#120346=CARTESIAN_POINT('Ctrl Pts',(123.546657422131,101.17267200198,37.4194147369884));
#120347=CARTESIAN_POINT('Ctrl Pts',(123.34361485792,101.388985363076,37.2639789952704));
#120348=CARTESIAN_POINT('Ctrl Pts',(123.773650994187,101.159875678708,37.6776839081722));
#120349=CARTESIAN_POINT('Ctrl Pts',(123.497119948589,101.17924933139,37.4709339986646));
#120350=CARTESIAN_POINT('Ctrl Pts',(123.300261155019,101.406265821669,37.3001832562094));
#120351=CARTESIAN_POINT('Ctrl Pts',(123.601597222536,101.183755565054,37.886136498824));
#120352=CARTESIAN_POINT('Ctrl Pts',(123.331816571174,101.200263808893,37.6162373377923));
#120353=CARTESIAN_POINT('Ctrl Pts',(123.155766234902,101.463212208074,37.4032310143967));
#120354=CARTESIAN_POINT('Ctrl Pts',(123.4683493975,101.200786805676,38.0058816867925));
#120355=CARTESIAN_POINT('Ctrl Pts',(123.204065676983,101.215378592031,37.6964422452946));
#120356=CARTESIAN_POINT('Ctrl Pts',(123.043952460045,101.506514318722,37.4621926948551));
#120357=CARTESIAN_POINT('Ctrl Pts',(123.181809438085,101.235814581929,38.2178723556568));
#120358=CARTESIAN_POINT('Ctrl Pts',(122.931319311918,101.246406330797,37.8322729465096));
#120359=CARTESIAN_POINT('Ctrl Pts',(122.803607164215,101.598758841161,37.5662311357893));
#120360=CARTESIAN_POINT('Ctrl Pts',(123.026721835384,101.254006776222,38.3107670168802));
#120361=CARTESIAN_POINT('Ctrl Pts',(122.78380230828,101.262566102119,37.8880133194886));
#120362=CARTESIAN_POINT('Ctrl Pts',(122.673571118809,101.648266233307,37.6116202622509));
#120363=CARTESIAN_POINT('Ctrl Pts',(122.709660974693,101.2901869525,38.4718365814385));
#120364=CARTESIAN_POINT('Ctrl Pts',(122.484198973396,101.294553965348,37.9774984713894));
#120365=CARTESIAN_POINT('Ctrl Pts',(122.40779279947,101.74892546976,37.6899928925548));
#120366=CARTESIAN_POINT('Ctrl Pts',(122.546487371347,101.30832031599,38.5408609561026));
#120367=CARTESIAN_POINT('Ctrl Pts',(122.330388484571,101.310555120661,38.0114440898936));
#120368=CARTESIAN_POINT('Ctrl Pts',(122.271043747853,101.800463001082,37.7233929437202));
#120369=CARTESIAN_POINT('Ctrl Pts',(122.04615190108,101.36282120137,38.7211245798996));
#120370=CARTESIAN_POINT('Ctrl Pts',(121.855869707076,101.35894072846,38.088253415368));
#120371=CARTESIAN_POINT('Ctrl Pts',(121.85180907828,101.957889039093,37.8101159852815));
#120372=CARTESIAN_POINT('Ctrl Pts',(121.695612534424,101.399553074748,38.8060327241777));
#120373=CARTESIAN_POINT('Ctrl Pts',(121.529568406053,101.390819609361,38.1013551628739));
#120374=CARTESIAN_POINT('Ctrl Pts',(121.558184301646,102.067390898776,37.8501841129752));
#120375=CARTESIAN_POINT('Ctrl Pts',(121.346667115672,101.435091392715,38.861294116756));
#120376=CARTESIAN_POINT('Ctrl Pts',(121.222257785864,101.419854586787,38.0855161220081));
#120377=CARTESIAN_POINT('Ctrl Pts',(121.265980866625,102.175829231112,37.8754400213212));
#120378=CARTESIAN_POINT('Ctrl Pts',(121.371669588497,101.432543244287,38.8572839979272));
#120379=CARTESIAN_POINT('Ctrl Pts',(121.487203795894,101.420760263969,38.8385194983417));
#120380=CARTESIAN_POINT('Ctrl Pts',(121.602284861465,101.408909875272,38.8165898404381));
#120381=CARTESIAN_POINT('Ctrl Pts',(121.716487839155,101.397027122784,38.7913276159854));
#120382=CARTESIAN_POINT('Ctrl Pts',(121.82926119627,101.385293121473,38.7663816301858));
#120383=CARTESIAN_POINT('Ctrl Pts',(121.941180083576,101.37352740415,38.7381863660326));
#120384=CARTESIAN_POINT('Ctrl Pts',(122.05184931163,101.361760716586,38.7065335518665));
#120385=CARTESIAN_POINT('Ctrl Pts',(122.162518539684,101.349994029022,38.6748807377003));
#120386=CARTESIAN_POINT('Ctrl Pts',(122.27193978685,101.338226226791,38.6397708632955));
#120387=CARTESIAN_POINT('Ctrl Pts',(122.379706314081,101.326487275057,38.600941706129));
#120388=CARTESIAN_POINT('Ctrl Pts',(122.386337069111,101.325764990362,38.5985525911059));
#120389=CARTESIAN_POINT('Ctrl Pts',(122.392962564094,101.325042710901,38.5961491882068));
#120390=CARTESIAN_POINT('Ctrl Pts',(122.399582781768,101.324320431804,38.5937313112801));
#120391=CARTESIAN_POINT('Ctrl Pts',(122.528133138037,101.310295328748,38.5467813534912));
#120392=CARTESIAN_POINT('Ctrl Pts',(122.654558212662,101.296285388355,38.4944304181682));
#120393=CARTESIAN_POINT('Ctrl Pts',(122.778268644946,101.282307070437,38.435530082881));
#120394=CARTESIAN_POINT('Ctrl Pts',(122.808406618266,101.278901713551,38.4211809556439));
#120395=CARTESIAN_POINT('Ctrl Pts',(122.838383550446,101.275498234528,38.4064433520589));
#120396=CARTESIAN_POINT('Ctrl Pts',(122.86819107327,101.272096873325,38.3913011440699));
#120397=CARTESIAN_POINT('Ctrl Pts',(122.873442698975,101.271497605951,38.388633320609));
#120398=CARTESIAN_POINT('Ctrl Pts',(122.878690383457,101.270898244779,38.3859520061639));
#120399=CARTESIAN_POINT('Ctrl Pts',(122.883933814283,101.270298819167,38.3832571800348));
#120400=CARTESIAN_POINT('Ctrl Pts',(122.986984740236,101.258518104134,38.3302948473345));
#120401=CARTESIAN_POINT('Ctrl Pts',(123.088545011178,101.246695079808,38.2720351670576));
#120402=CARTESIAN_POINT('Ctrl Pts',(123.186190365406,101.235057613758,38.2083195887078));
#120403=CARTESIAN_POINT('Ctrl Pts',(123.233493898314,101.229419933782,38.1774530720051));
#120404=CARTESIAN_POINT('Ctrl Pts',(123.279878789257,101.223825812672,38.1453068123574));
#120405=CARTESIAN_POINT('Ctrl Pts',(123.325071851835,101.218301061499,38.1118667338418));
#120406=CARTESIAN_POINT('Ctrl Pts',(123.328868883341,101.21783688286,38.1090571647518));
#120407=CARTESIAN_POINT('Ctrl Pts',(123.332658764561,101.217373056362,38.1062380081043));
#120408=CARTESIAN_POINT('Ctrl Pts',(123.33644133143,101.216909594453,38.1034091684045));
#120409=CARTESIAN_POINT('Ctrl Pts',(123.437877715658,101.204481023617,38.0275487062808));
#120410=CARTESIAN_POINT('Ctrl Pts',(123.534192706312,101.192298749232,37.9446522890946));
#120411=CARTESIAN_POINT('Ctrl Pts',(123.622256105263,101.180595419945,37.8527600784172));
#120412=CARTESIAN_POINT('Ctrl Pts',(123.654780972224,101.176272974609,37.8188210985152));
#120413=CARTESIAN_POINT('Ctrl Pts',(123.686180388133,101.172015863665,37.783655452999));
#120414=CARTESIAN_POINT('Ctrl Pts',(123.716297437237,101.167835795055,37.7471661892208));
#120415=CARTESIAN_POINT('Ctrl Pts',(123.718577752705,101.167519300731,37.7444034008633));
#120416=CARTESIAN_POINT('Ctrl Pts',(123.72084894614,101.167203483672,37.7416348806496));
#120417=CARTESIAN_POINT('Ctrl Pts',(123.723110936655,101.166888349936,37.7388605792505));
#120418=CARTESIAN_POINT('Ctrl Pts',(123.767618124387,101.160687742,37.6842731031524));
#120419=CARTESIAN_POINT('Ctrl Pts',(123.808590962977,101.15474753477,37.627407598693));
#120420=CARTESIAN_POINT('Ctrl Pts',(123.845373087155,101.149120432668,37.5679648747243));
#120421=CARTESIAN_POINT('Ctrl Pts',(123.853736642766,101.147840936652,37.5544487296215));
#120422=CARTESIAN_POINT('Ctrl Pts',(123.86188371587,101.146577614248,37.5407994323979));
#120423=CARTESIAN_POINT('Ctrl Pts',(123.869806942191,101.145331057563,37.527013648244));
#120424=CARTESIAN_POINT('Ctrl Pts',(123.871283226363,101.145098794615,37.5244450311019));
#120425=CARTESIAN_POINT('Ctrl Pts',(123.872752099851,101.144867036993,37.521870478144));
#120426=CARTESIAN_POINT('Ctrl Pts',(123.874213436351,101.144635800902,37.5192901046478));
#120427=CARTESIAN_POINT('Ctrl Pts',(123.903219862751,101.140045939057,37.4680716386064));
#120428=CARTESIAN_POINT('Ctrl Pts',(123.929301509162,101.135652492862,37.414424345691));
#120429=CARTESIAN_POINT('Ctrl Pts',(123.95144607524,101.131585913717,37.3592882489282));
#120430=CARTESIAN_POINT('Ctrl Pts',(123.96184541343,101.129676202249,37.3333957155303));
#120431=CARTESIAN_POINT('Ctrl Pts',(123.971377080559,101.127838528297,37.3071751063567));
#120432=CARTESIAN_POINT('Ctrl Pts',(123.979940399332,101.126086015657,37.2807241830804));
#120433=CARTESIAN_POINT('Ctrl Pts',(123.980675257982,101.125935624307,37.2784543049788));
#120434=CARTESIAN_POINT('Ctrl Pts',(123.981402807523,101.125785854342,37.2761820780717));
#120435=CARTESIAN_POINT('Ctrl Pts',(123.982123039876,101.125636708657,37.2739075626972));
#120436=CARTESIAN_POINT('Ctrl Pts',(124.009108119428,101.120048639539,37.1886878720222));
#120437=CARTESIAN_POINT('Ctrl Pts',(124.02581279286,101.115330406575,37.1000460876374));
#120438=CARTESIAN_POINT('Ctrl Pts',(124.031708956706,101.111631738551,37.0108006933892));
#120439=CARTESIAN_POINT('Ctrl Pts',(124.036856654033,101.108402584138,36.9328842227222));
#120440=CARTESIAN_POINT('Ctrl Pts',(124.033762623644,101.105950487186,36.854496554371));
#120441=CARTESIAN_POINT('Ctrl Pts',(124.022092404726,101.104375241834,36.7775642829348));
#120442=CARTESIAN_POINT('Ctrl Pts',(124.020573912981,101.104170275922,36.7675541006163));
#120443=CARTESIAN_POINT('Ctrl Pts',(124.018910292186,101.103980148039,36.7575685373416));
#120444=CARTESIAN_POINT('Ctrl Pts',(124.017100868327,101.103805071138,36.7476118131827));
#120445=CARTESIAN_POINT('Ctrl Pts',(124.016888361538,101.103784509327,36.7464424511943));
#120446=CARTESIAN_POINT('Ctrl Pts',(124.016673863607,101.103764149211,36.7452733733678));
#120447=CARTESIAN_POINT('Ctrl Pts',(124.016457380938,101.103743990343,36.7441045845539));
#120448=CARTESIAN_POINT('Ctrl Pts',(124.010412525867,101.103181093378,36.7114684432502));
#120449=CARTESIAN_POINT('Ctrl Pts',(124.002784016846,101.102773502455,36.6789126128979));
#120450=CARTESIAN_POINT('Ctrl Pts',(123.993722432185,101.102515191546,36.6466786124879));
#120451=CARTESIAN_POINT('Ctrl Pts',(123.990622100572,101.102426813022,36.6356500678975));
#120452=CARTESIAN_POINT('Ctrl Pts',(123.987354467958,101.102355863232,36.6246591343313));
#120453=CARTESIAN_POINT('Ctrl Pts',(123.983926901525,101.102301963101,36.6137152268821));
#120454=CARTESIAN_POINT('Ctrl Pts',(123.973183810952,101.102133022834,36.5794135171212));
#120455=CARTESIAN_POINT('Ctrl Pts',(123.960866322804,101.102131942419,36.5455753635079));
#120456=CARTESIAN_POINT('Ctrl Pts',(123.947225740163,101.10228361977,36.5124600322677));
#120457=CARTESIAN_POINT('Ctrl Pts',(123.943441045384,101.102325703931,36.503271904124));
#120458=CARTESIAN_POINT('Ctrl Pts',(123.939555405433,101.102379507706,36.4941407762215));
#120459=CARTESIAN_POINT('Ctrl Pts',(123.935572348842,101.102444686437,36.4850665089642));
#120460=CARTESIAN_POINT('Ctrl Pts',(123.921664922591,101.102672267535,36.453382373982));
#120461=CARTESIAN_POINT('Ctrl Pts',(123.906536931227,101.10303869977,36.4223060695738));
#120462=CARTESIAN_POINT('Ctrl Pts',(123.890262111055,101.103535357851,36.391794118206));
#120463=CARTESIAN_POINT('Ctrl Pts',(123.885946940764,101.103667043743,36.3837040585514));
#120464=CARTESIAN_POINT('Ctrl Pts',(123.881550893744,101.103807913673,36.3756538051893));
#120465=CARTESIAN_POINT('Ctrl Pts',(123.877074834138,101.103957867021,36.3676428617739));
#120466=CARTESIAN_POINT('Ctrl Pts',(123.859839389334,101.104535275028,36.3367960489023));
#120467=CARTESIAN_POINT('Ctrl Pts',(123.841420235914,101.105247009185,36.3065292431659));
#120468=CARTESIAN_POINT('Ctrl Pts',(123.821845799971,101.10609025063,36.2768401146042));
#120469=CARTESIAN_POINT('Ctrl Pts',(123.816651539133,101.106314012685,36.2689618248677));
#120470=CARTESIAN_POINT('Ctrl Pts',(123.811375765139,101.106547058697,36.2611244427619));
#120471=CARTESIAN_POINT('Ctrl Pts',(123.806018695946,101.106789384942,36.2533284603415));
#120472=CARTESIAN_POINT('Ctrl Pts',(101.150003298805,-102.105769843907,
12.7310506223171));
#120473=CARTESIAN_POINT('Ctrl Pts',(101.335527916736,-102.446973250182,
13.085925083875));
#120474=CARTESIAN_POINT('Ctrl Pts',(101.573097874506,-102.46335504371,13.5550382725457));
#120475=CARTESIAN_POINT('Ctrl Pts',(101.366571213343,-102.127943149013,
12.655374407593));
#120476=CARTESIAN_POINT('Ctrl Pts',(101.505911219429,-102.444831971388,
13.0246068818474));
#120477=CARTESIAN_POINT('Ctrl Pts',(101.681089549743,-102.461447568927,
13.50041534155));
#120478=CARTESIAN_POINT('Ctrl Pts',(101.60422338271,-102.142102956157,12.6047087928113));
#120479=CARTESIAN_POINT('Ctrl Pts',(101.691512989851,-102.443391603534,
12.9833601432985));
#120480=CARTESIAN_POINT('Ctrl Pts',(101.799616339747,-102.460188736152,
13.4643670873534));
#120481=CARTESIAN_POINT('Ctrl Pts',(101.967272463068,-102.146781507304,
12.5813350240851));
#120482=CARTESIAN_POINT('Ctrl Pts',(101.973441207028,-102.442737701146,
12.9646348288717));
#120483=CARTESIAN_POINT('Ctrl Pts',(101.981060997249,-102.459651126145,
13.4489719510295));
#120484=CARTESIAN_POINT('Ctrl Pts',(102.087769997038,-102.145660849504,
12.5820974909161));
#120485=CARTESIAN_POINT('Ctrl Pts',(102.066992155335,-102.442762699258,
12.9653506811431));
#120486=CARTESIAN_POINT('Ctrl Pts',(102.041326449607,-102.459691476299,
13.4501274282694));
#120487=CARTESIAN_POINT('Ctrl Pts',(102.327754065859,-102.138197979032,
12.6002949502716));
#120488=CARTESIAN_POINT('Ctrl Pts',(102.253569753258,-102.443285508542,
12.9803219801942));
#120489=CARTESIAN_POINT('Ctrl Pts',(102.161436195189,-102.460200066003,
13.4646915318258));
#120490=CARTESIAN_POINT('Ctrl Pts',(102.447857670286,-102.131756587297,
12.618031861193));
#120491=CARTESIAN_POINT('Ctrl Pts',(102.347278185528,-102.44379309632,12.9948573924124));
#120492=CARTESIAN_POINT('Ctrl Pts',(102.22159061356,-102.460676163918,13.4783251923117));
#120493=CARTESIAN_POINT('Ctrl Pts',(102.792351305318,-102.10585177009,12.6926017047414));
#120494=CARTESIAN_POINT('Ctrl Pts',(102.617843582179,-102.445924412398,
13.0558902993956));
#120495=CARTESIAN_POINT('Ctrl Pts',(102.39425135801,-102.462650112968,13.5348516972764));
#120496=CARTESIAN_POINT('Ctrl Pts',(103.008307176472,-102.079337471898,
12.7721226394605));
#120497=CARTESIAN_POINT('Ctrl Pts',(102.789824163269,-102.44820459232,13.1211861092339));
#120498=CARTESIAN_POINT('Ctrl Pts',(102.502654136872,-102.464729007269,
13.5943834410322));
#120499=CARTESIAN_POINT('Ctrl Pts',(103.393602183073,-102.016190700495,
12.9645367121478));
#120500=CARTESIAN_POINT('Ctrl Pts',(103.102947358749,-102.453711326071,
13.2788783316509));
#120501=CARTESIAN_POINT('Ctrl Pts',(102.696311532751,-102.469735895301,
13.7377619548636));
#120502=CARTESIAN_POINT('Ctrl Pts',(103.566392382515,-101.979346079557,
13.0780249373401));
#120503=CARTESIAN_POINT('Ctrl Pts',(103.247251124247,-102.456981574909,
13.3725260056901));
#120504=CARTESIAN_POINT('Ctrl Pts',(102.783314194466,-102.472680559138,
13.8220860943604));
#120505=CARTESIAN_POINT('Ctrl Pts',(103.723150576961,-101.938817645563,
13.2036331647752));
#120506=CARTESIAN_POINT('Ctrl Pts',(103.381299585968,-102.460575418625,
13.4754402246023));
#120507=CARTESIAN_POINT('Ctrl Pts',(102.862319206604,-102.475932454988,
13.91520820756));
#120508=CARTESIAN_POINT('',(101.573097874506,-102.46335504371,13.5550382725457));
#120509=CARTESIAN_POINT('Origin',(101.573097874504,-100.964268803181,13.6073875176002));
#120510=CARTESIAN_POINT('',(102.862319206604,-102.475932454988,13.9152082075601));
#120511=CARTESIAN_POINT('Origin',(102.862319206604,-100.976846214459,13.9675574526138));
#120512=CARTESIAN_POINT('Ctrl Pts',(102.862319206604,-102.475932454988,
13.91520820756));
#120513=CARTESIAN_POINT('Ctrl Pts',(102.822942426285,-102.474311682014,
13.8687953421589));
#120514=CARTESIAN_POINT('Ctrl Pts',(102.781450409943,-102.472762149033,
13.8244225232409));
#120515=CARTESIAN_POINT('Ctrl Pts',(102.737689284454,-102.47130525839,13.7827026337961));
#120516=CARTESIAN_POINT('Ctrl Pts',(102.697599149605,-102.46997058197,13.7444825017713));
#120517=CARTESIAN_POINT('Ctrl Pts',(102.655604540542,-102.468713678467,
13.7084894946865));
#120518=CARTESIAN_POINT('Ctrl Pts',(102.611616666396,-102.467549820454,
13.6751609618434));
#120519=CARTESIAN_POINT('Ctrl Pts',(102.607588765895,-102.467443247805,
13.6721091204725));
#120520=CARTESIAN_POINT('Ctrl Pts',(102.603544174931,-102.467337454314,
13.6690795912691));
#120521=CARTESIAN_POINT('Ctrl Pts',(102.599482839395,-102.467232451069,
13.6660726917652));
#120522=CARTESIAN_POINT('Ctrl Pts',(102.502654145739,-102.464729006844,
13.5943834288717));
#120523=CARTESIAN_POINT('Ctrl Pts',(102.394251358356,-102.462650112963,
13.5348516971186));
#120524=CARTESIAN_POINT('Ctrl Pts',(102.279144197649,-102.461334146657,
13.4971673526888));
#120525=CARTESIAN_POINT('Ctrl Pts',(102.221590617292,-102.460676163505,
13.4783251804727));
#120526=CARTESIAN_POINT('Ctrl Pts',(102.1614361971,-102.460200065654,13.4646915218357));
#120527=CARTESIAN_POINT('Ctrl Pts',(102.101381323296,-102.459945770893,
13.4574094726531));
#120528=CARTESIAN_POINT('Ctrl Pts',(102.0413264495,-102.459691476131,13.4501274234713));
#120529=CARTESIAN_POINT('Ctrl Pts',(101.981060996964,-102.459651126093,
13.4489719495377));
#120530=CARTESIAN_POINT('Ctrl Pts',(101.920579444492,-102.459830329375,
13.4541036601075));
#120531=CARTESIAN_POINT('Ctrl Pts',(101.883817506287,-102.459939252835,
13.4572228199031));
#120532=CARTESIAN_POINT('Ctrl Pts',(101.847393813989,-102.460130840657,
13.4627091772821));
#120533=CARTESIAN_POINT('Ctrl Pts',(101.811428421108,-102.460397800345,
13.4703539025475));
#120534=CARTESIAN_POINT('Ctrl Pts',(101.77437601472,-102.46067282859,13.4782296810271));
#120535=CARTESIAN_POINT('Ctrl Pts',(101.737809037128,-102.461027873669,
13.4883968418388));
#120536=CARTESIAN_POINT('Ctrl Pts',(101.701869320921,-102.461456879092,
13.5006819497797));
#120537=CARTESIAN_POINT('Ctrl Pts',(101.665489466007,-102.461891138365,
13.5131175083113));
#120538=CARTESIAN_POINT('Ctrl Pts',(101.629751219886,-102.462401208131,
13.5277239953108));
#120539=CARTESIAN_POINT('Ctrl Pts',(101.594828375604,-102.462982370138,
13.5443662977403));
#120540=CARTESIAN_POINT('Ctrl Pts',(101.587548723124,-102.463103513118,
13.5478353788146));
#120541=CARTESIAN_POINT('Ctrl Pts',(101.5803046263,-102.463227749664,13.5513930479938));
#120542=CARTESIAN_POINT('Ctrl Pts',(101.573097874506,-102.46335504371,13.5550382725457));
#120543=CARTESIAN_POINT('Ctrl Pts',(106.406057844258,-102.6175146814,17.969592703441));
#120544=CARTESIAN_POINT('Ctrl Pts',(106.907736806182,-102.601812317912,
17.519935845452));
#120545=CARTESIAN_POINT('Ctrl Pts',(107.240915629189,-102.087882186629,
17.2388890040672));
#120546=CARTESIAN_POINT('Ctrl Pts',(105.207123372485,-102.570860063422,
16.6335792461994));
#120547=CARTESIAN_POINT('Ctrl Pts',(105.713220018197,-102.55521862578,16.1856670813908));
#120548=CARTESIAN_POINT('Ctrl Pts',(106.049501141613,-102.038759071586,
15.9078369272816));
#120549=CARTESIAN_POINT('Ctrl Pts',(104.023648406558,-102.523733478974,
15.284050437612));
#120550=CARTESIAN_POINT('Ctrl Pts',(104.535421565706,-102.508201191724,
14.8392639255522));
#120551=CARTESIAN_POINT('Ctrl Pts',(104.874577390911,-101.989151308168,
14.5645060734051));
#120552=CARTESIAN_POINT('Ctrl Pts',(102.862319206604,-102.475932454988,
13.9152082075601));
#120553=CARTESIAN_POINT('Ctrl Pts',(103.38129958597,-102.460575418625,13.4754402245999));
#120554=CARTESIAN_POINT('Ctrl Pts',(103.723150576963,-101.93881764556,13.2036331647723));
#120555=CARTESIAN_POINT('Ctrl Pts',(106.406057844252,-102.617514681399,
17.9695927034263));
#120556=CARTESIAN_POINT('Ctrl Pts',(105.207120136013,-102.570859937478,
16.6335756396219));
#120557=CARTESIAN_POINT('Ctrl Pts',(104.023651598757,-102.523733610367,
15.2840542002114));
#120558=CARTESIAN_POINT('Ctrl Pts',(102.862319206604,-102.475932454988,
13.9152082075601));
#120559=CARTESIAN_POINT('Ctrl Pts',(110.476903643071,-102.844002341882,
24.4553507144553));
#120560=CARTESIAN_POINT('Ctrl Pts',(110.990344046053,-102.832442912717,
24.1243319730907));
#120561=CARTESIAN_POINT('Ctrl Pts',(111.357648158207,-102.397501043341,
23.902428087572));
#120562=CARTESIAN_POINT('Ctrl Pts',(109.092325825447,-102.769097593434,
22.3103593658255));
#120563=CARTESIAN_POINT('Ctrl Pts',(109.60976168829,-102.757579440375,21.9805226123048));
#120564=CARTESIAN_POINT('Ctrl Pts',(109.980308066913,-102.319521642635,
21.7626216073735));
#120565=CARTESIAN_POINT('Ctrl Pts',(107.733047970347,-102.693651113897,
20.149854868497));
#120566=CARTESIAN_POINT('Ctrl Pts',(108.255677466025,-102.682225205165,
19.8226596495715));
#120567=CARTESIAN_POINT('Ctrl Pts',(108.628935888932,-102.240757395704,
19.6080594635008));
#120568=CARTESIAN_POINT('Ctrl Pts',(106.406057844252,-102.617514681399,
17.9695927034263));
#120569=CARTESIAN_POINT('Ctrl Pts',(106.935677899233,-102.606271792532,
17.6476384902082));
#120570=CARTESIAN_POINT('Ctrl Pts',(107.310780108707,-102.160947250244,
17.434888155118));
#120571=CARTESIAN_POINT('',(110.476903643071,-102.844002341882,24.4553507144553));
#120572=CARTESIAN_POINT('Origin',(110.476903643071,-101.344916101353,24.507699959509));
#120573=CARTESIAN_POINT('Ctrl Pts',(110.476903643071,-102.844002341882,
24.4553507144553));
#120574=CARTESIAN_POINT('Ctrl Pts',(109.092384122185,-102.769100747244,
22.3104496791398));
#120575=CARTESIAN_POINT('Ctrl Pts',(107.733113981655,-102.693654901314,
20.1499633259417));
#120576=CARTESIAN_POINT('Ctrl Pts',(106.406057844252,-102.617514681399,
17.9695927034263));
#120577=CARTESIAN_POINT('Ctrl Pts',(-111.357648158208,-102.397501043341,
23.902428087572));
#120578=CARTESIAN_POINT('Ctrl Pts',(-110.990344046053,-102.832442912717,
24.1243319730907));
#120579=CARTESIAN_POINT('Ctrl Pts',(-110.476903643071,-102.844002341882,
24.4553507144553));
#120580=CARTESIAN_POINT('Ctrl Pts',(-109.980308066914,-102.319521642635,
21.7626216073737));
#120581=CARTESIAN_POINT('Ctrl Pts',(-109.609761688292,-102.757579440375,
21.9805226123069));
#120582=CARTESIAN_POINT('Ctrl Pts',(-109.092325825448,-102.769097593434,
22.3103593658262));
#120583=CARTESIAN_POINT('Ctrl Pts',(-108.62893588893,-102.240757395707,
19.608059463502));
#120584=CARTESIAN_POINT('Ctrl Pts',(-108.255677465977,-102.682225205113,
19.8226596496002));
#120585=CARTESIAN_POINT('Ctrl Pts',(-107.733047970329,-102.693651113898,
20.1498548685068));
#120586=CARTESIAN_POINT('Ctrl Pts',(-107.310780108707,-102.160947250244,
17.434888155118));
#120587=CARTESIAN_POINT('Ctrl Pts',(-106.935677899233,-102.606271792532,
17.6476384902082));
#120588=CARTESIAN_POINT('Ctrl Pts',(-106.406057844252,-102.617514681399,
17.9695927034263));
#120589=CARTESIAN_POINT('',(-110.476903643071,-102.844002341882,24.4553507144553));
#120590=CARTESIAN_POINT('Ctrl Pts',(-110.476903643071,-102.844002341882,
24.4553507144553));
#120591=CARTESIAN_POINT('Ctrl Pts',(-109.092384122185,-102.769100747244,
22.3104496791398));
#120592=CARTESIAN_POINT('Ctrl Pts',(-107.733113981638,-102.693654901315,
20.1499633259525));
#120593=CARTESIAN_POINT('Ctrl Pts',(-106.406057844252,-102.617514681399,
17.9695927034263));
#120594=CARTESIAN_POINT('Origin',(-110.476903643071,-101.344916101353,24.507699959509));
#120595=CARTESIAN_POINT('Ctrl Pts',(-107.240915629189,-102.087882186629,
17.2388890040672));
#120596=CARTESIAN_POINT('Ctrl Pts',(-106.907736806182,-102.601812317912,
17.519935845452));
#120597=CARTESIAN_POINT('Ctrl Pts',(-106.406057844258,-102.6175146814,17.969592703441));
#120598=CARTESIAN_POINT('Ctrl Pts',(-106.049501141613,-102.038759071586,
15.9078369272816));
#120599=CARTESIAN_POINT('Ctrl Pts',(-105.713220018197,-102.55521862578,
16.1856670813908));
#120600=CARTESIAN_POINT('Ctrl Pts',(-105.207123372485,-102.570860063422,
16.6335792461994));
#120601=CARTESIAN_POINT('Ctrl Pts',(-104.874577390911,-101.989151308168,
14.5645060734051));
#120602=CARTESIAN_POINT('Ctrl Pts',(-104.535421565706,-102.508201191724,
14.8392639255522));
#120603=CARTESIAN_POINT('Ctrl Pts',(-104.023648406558,-102.523733478974,
15.284050437612));
#120604=CARTESIAN_POINT('Ctrl Pts',(-103.723150576963,-101.93881764556,
13.2036331647723));
#120605=CARTESIAN_POINT('Ctrl Pts',(-103.38129958597,-102.460575418625,
13.4754402245999));
#120606=CARTESIAN_POINT('Ctrl Pts',(-102.862319206604,-102.475932454988,
13.9152082075601));
#120607=CARTESIAN_POINT('',(-102.862319206604,-102.475932454988,13.9152082075601));
#120608=CARTESIAN_POINT('Origin',(-102.862319206604,-100.976846214459,13.9675574526138));
#120609=CARTESIAN_POINT('Ctrl Pts',(-106.406057844252,-102.617514681399,
17.9695927034263));
#120610=CARTESIAN_POINT('Ctrl Pts',(-105.207120136013,-102.570859937478,
16.6335756396219));
#120611=CARTESIAN_POINT('Ctrl Pts',(-104.023651598757,-102.523733610367,
15.2840542002114));
#120612=CARTESIAN_POINT('Ctrl Pts',(-102.862319206604,-102.475932454988,
13.9152082075601));
#120613=CARTESIAN_POINT('Ctrl Pts',(-101.573097874506,-102.46335504371,
13.5550382725457));
#120614=CARTESIAN_POINT('Ctrl Pts',(-101.335527916736,-102.446973250182,
13.085925083875));
#120615=CARTESIAN_POINT('Ctrl Pts',(-101.150003298805,-102.105769843907,
12.7310506223171));
#120616=CARTESIAN_POINT('Ctrl Pts',(-101.681089549727,-102.461447568926,
13.5004153415167));
#120617=CARTESIAN_POINT('Ctrl Pts',(-101.505911219416,-102.444831971386,
13.0246068818141));
#120618=CARTESIAN_POINT('Ctrl Pts',(-101.366571213337,-102.127943148997,
12.6553744075751));
#120619=CARTESIAN_POINT('Ctrl Pts',(-101.799616339748,-102.460188736152,
13.4643670873578));
#120620=CARTESIAN_POINT('Ctrl Pts',(-101.691512989854,-102.443391603534,
12.9833601433011));
#120621=CARTESIAN_POINT('Ctrl Pts',(-101.604223382713,-102.142102956159,
12.6047087928132));
#120622=CARTESIAN_POINT('Ctrl Pts',(-101.981060997249,-102.459651126145,
13.4489719510275));
#120623=CARTESIAN_POINT('Ctrl Pts',(-101.973441207027,-102.442737701146,
12.9646348288706));
#120624=CARTESIAN_POINT('Ctrl Pts',(-101.967272463068,-102.146781507303,
12.5813350240843));
#120625=CARTESIAN_POINT('Ctrl Pts',(-102.041326449608,-102.4596914763,13.4501274282715));
#120626=CARTESIAN_POINT('Ctrl Pts',(-102.066992155331,-102.442762699258,
12.9653506811464));
#120627=CARTESIAN_POINT('Ctrl Pts',(-102.087769997032,-102.145660849508,
12.5820974909197));
#120628=CARTESIAN_POINT('Ctrl Pts',(-102.16143619519,-102.460200066003,
13.4646915318241));
#120629=CARTESIAN_POINT('Ctrl Pts',(-102.253569753263,-102.443285508541,
12.9803219801912));
#120630=CARTESIAN_POINT('Ctrl Pts',(-102.327754065867,-102.138197979029,
12.6002949502685));
#120631=CARTESIAN_POINT('Ctrl Pts',(-102.221590613561,-102.460676163918,
13.4783251923123));
#120632=CARTESIAN_POINT('Ctrl Pts',(-102.347278185526,-102.443793096321,
12.9948573924128));
#120633=CARTESIAN_POINT('Ctrl Pts',(-102.447857670281,-102.131756587298,
12.618031861193));
#120634=CARTESIAN_POINT('Ctrl Pts',(-102.39425135801,-102.462650112968,
13.5348516972757));
#120635=CARTESIAN_POINT('Ctrl Pts',(-102.617843582185,-102.445924412397,
13.0558902993954));
#120636=CARTESIAN_POINT('Ctrl Pts',(-102.792351305329,-102.105851770088,
12.692601704742));
#120637=CARTESIAN_POINT('Ctrl Pts',(-102.502654136878,-102.464729007269,
13.5943834410261));
#120638=CARTESIAN_POINT('Ctrl Pts',(-102.789824163283,-102.448204592321,
13.1211861092281));
#120639=CARTESIAN_POINT('Ctrl Pts',(-103.008307176487,-102.07933747189,
12.7721226394606));
#120640=CARTESIAN_POINT('Ctrl Pts',(-102.696311532746,-102.469735895301,
13.7377619548698));
#120641=CARTESIAN_POINT('Ctrl Pts',(-103.102947358736,-102.453711326071,
13.2788783316567));
#120642=CARTESIAN_POINT('Ctrl Pts',(-103.393602183059,-102.016190700503,
12.964536712148));
#120643=CARTESIAN_POINT('Ctrl Pts',(-102.783314194454,-102.472680559139,
13.8220860943697));
#120644=CARTESIAN_POINT('Ctrl Pts',(-103.247251124241,-102.456981574907,
13.3725260057069));
#120645=CARTESIAN_POINT('Ctrl Pts',(-103.566392382519,-101.979346079564,
13.0780249373528));
#120646=CARTESIAN_POINT('Ctrl Pts',(-102.862319206604,-102.475932454988,
13.91520820756));
#120647=CARTESIAN_POINT('Ctrl Pts',(-103.381299585968,-102.460575418625,
13.4754402246023));
#120648=CARTESIAN_POINT('Ctrl Pts',(-103.723150576961,-101.938817645563,
13.2036331647752));
#120649=CARTESIAN_POINT('',(-101.573097874506,-102.46335504371,13.5550382725457));
#120650=CARTESIAN_POINT('Origin',(-101.573097874504,-100.964268803181,13.6073875176002));
#120651=CARTESIAN_POINT('Ctrl Pts',(-102.862319206604,-102.475932454988,
13.91520820756));
#120652=CARTESIAN_POINT('Ctrl Pts',(-102.822942426279,-102.474311682014,
13.8687953421638));
#120653=CARTESIAN_POINT('Ctrl Pts',(-102.781450409936,-102.472762149033,
13.8244225232475));
#120654=CARTESIAN_POINT('Ctrl Pts',(-102.737689284448,-102.471305258391,
13.7827026338027));
#120655=CARTESIAN_POINT('Ctrl Pts',(-102.697599149614,-102.469970581971,
13.7444825017922));
#120656=CARTESIAN_POINT('Ctrl Pts',(-102.655604540569,-102.468713678468,
13.7084894947187));
#120657=CARTESIAN_POINT('Ctrl Pts',(-102.611616666442,-102.467549820455,
13.6751609618847));
#120658=CARTESIAN_POINT('Ctrl Pts',(-102.607588765925,-102.467443247806,
13.672109120501));
#120659=CARTESIAN_POINT('Ctrl Pts',(-102.603544174945,-102.467337454314,
13.6690795912849));
#120660=CARTESIAN_POINT('Ctrl Pts',(-102.599482839393,-102.467232451069,
13.6660726917686));
#120661=CARTESIAN_POINT('Ctrl Pts',(-102.50265414574,-102.464729006845,
13.5943834288718));
#120662=CARTESIAN_POINT('Ctrl Pts',(-102.394251358356,-102.462650112963,
13.5348516971179));
#120663=CARTESIAN_POINT('Ctrl Pts',(-102.279144197649,-102.461334146657,
13.4971673526884));
#120664=CARTESIAN_POINT('Ctrl Pts',(-102.221590617292,-102.460676163505,
13.4783251804725));
#120665=CARTESIAN_POINT('Ctrl Pts',(-102.1614361971,-102.460200065654,13.4646915218334));
#120666=CARTESIAN_POINT('Ctrl Pts',(-102.101381323296,-102.459945770893,
13.4574094726526));
#120667=CARTESIAN_POINT('Ctrl Pts',(-102.0413264495,-102.459691476132,13.4501274234726));
#120668=CARTESIAN_POINT('Ctrl Pts',(-101.981060996964,-102.459651126093,
13.4489719495346));
#120669=CARTESIAN_POINT('Ctrl Pts',(-101.920579444492,-102.459830329375,
13.4541036601055));
#120670=CARTESIAN_POINT('Ctrl Pts',(-101.88381750627,-102.459939252835,
13.4572228199032));
#120671=CARTESIAN_POINT('Ctrl Pts',(-101.847393813954,-102.460130840656,
13.4627091772832));
#120672=CARTESIAN_POINT('Ctrl Pts',(-101.811428421055,-102.460397800345,
13.4703539025512));
#120673=CARTESIAN_POINT('Ctrl Pts',(-101.77437601467,-102.46067282859,13.4782296810288));
#120674=CARTESIAN_POINT('Ctrl Pts',(-101.73780903708,-102.461027873669,
13.4883968418375));
#120675=CARTESIAN_POINT('Ctrl Pts',(-101.701869320878,-102.461456879092,
13.5006819497775));
#120676=CARTESIAN_POINT('Ctrl Pts',(-101.665489466001,-102.461891138364,
13.513117508297));
#120677=CARTESIAN_POINT('Ctrl Pts',(-101.629751219917,-102.46240120813,
13.5277239952825));
#120678=CARTESIAN_POINT('Ctrl Pts',(-101.594828375674,-102.462982370136,
13.5443662977001));
#120679=CARTESIAN_POINT('Ctrl Pts',(-101.58754872317,-102.463103513117,
13.5478353787869));
#120680=CARTESIAN_POINT('Ctrl Pts',(-101.580304626323,-102.463227749663,
13.5513930479795));
#120681=CARTESIAN_POINT('Ctrl Pts',(-101.573097874506,-102.46335504371,
13.5550382725457));
#120682=CARTESIAN_POINT('Ctrl Pts',(-101.150003298802,-102.105769843907,
12.7310506223176));
#120683=CARTESIAN_POINT('Ctrl Pts',(-101.335527916735,-102.446973250183,
13.0859250838752));
#120684=CARTESIAN_POINT('Ctrl Pts',(-101.573097874506,-102.46335504371,
13.5550382725457));
#120685=CARTESIAN_POINT('Ctrl Pts',(-99.5368580235133,-102.135103079492,
13.5480845034651));
#120686=CARTESIAN_POINT('Ctrl Pts',(-99.7228542517316,-102.475486334096,
13.902432976246));
#120687=CARTESIAN_POINT('Ctrl Pts',(-99.9603140446035,-102.491841902374,
14.3707951724921));
#120688=CARTESIAN_POINT('Ctrl Pts',(-97.9247552133547,-102.16467193025,
14.3677458546566));
#120689=CARTESIAN_POINT('Ctrl Pts',(-98.111147124173,-102.504090568893,
14.7215510940331));
#120690=CARTESIAN_POINT('Ctrl Pts',(-98.3487299839912,-102.520410732486,
15.1888994275665));
#120691=CARTESIAN_POINT('Ctrl Pts',(-96.3144166870535,-102.194519304412,
15.1914458182352));
#120692=CARTESIAN_POINT('Ctrl Pts',(-96.5008760392951,-102.532839801969,
15.5448214093503));
#120693=CARTESIAN_POINT('Ctrl Pts',(-96.7390677327909,-102.549110861888,
16.0107636023959));
#120694=CARTESIAN_POINT('Origin',(-842.399805724783,-153.551155757903,1476.51823914473));
#120695=CARTESIAN_POINT('Origin',(7.99999999999994,-103.500466556492,14.6003178873511));
#120696=CARTESIAN_POINT('',(-101.472070027512,-102.501075729472,14.6352173840536));
#120697=CARTESIAN_POINT('Origin',(-101.472070027512,-103.500466556492,14.6003178873511));
#120698=CARTESIAN_POINT('',(7.99999999999994,-102.501075729472,14.6352173840536));
#120699=CARTESIAN_POINT('Ctrl Pts',(-101.472070027512,-102.501075729472,
14.6352173840536));
#120700=CARTESIAN_POINT('Ctrl Pts',(-101.472070027512,-102.534484729475,
15.5919259700442));
#120701=CARTESIAN_POINT('Ctrl Pts',(-101.472070027512,-103.491740020993,
15.6002798104153));
#120702=CARTESIAN_POINT('Ctrl Pts',(-101.849972659177,-102.501075729473,
14.6352173840601));
#120703=CARTESIAN_POINT('Ctrl Pts',(-101.728778533428,-102.534267090139,
15.585693594789));
#120704=CARTESIAN_POINT('Ctrl Pts',(-101.724345007267,-103.485211357968,
15.6002228356362));
#120705=CARTESIAN_POINT('Ctrl Pts',(-102.227467445943,-102.503591704916,
14.7072654941154));
#120706=CARTESIAN_POINT('Ctrl Pts',(-101.988645662714,-102.535796878167,
15.6295009923531));
#120707=CARTESIAN_POINT('Ctrl Pts',(-101.976292225093,-103.481412428231,
15.6482071185308));
#120708=CARTESIAN_POINT('Ctrl Pts',(-102.929361518159,-102.513304868008,
14.9854140925838));
#120709=CARTESIAN_POINT('Ctrl Pts',(-102.472793623569,-102.542209876166,
15.8131452273578));
#120710=CARTESIAN_POINT('Ctrl Pts',(-102.444642074791,-103.479797579675,
15.8335689146112));
#120711=CARTESIAN_POINT('Ctrl Pts',(-103.253466473119,-102.520498796538,
15.1914212520795));
#120712=CARTESIAN_POINT('Ctrl Pts',(-102.697530061751,-102.547087333751,
15.9528173380472));
#120713=CARTESIAN_POINT('Ctrl Pts',(-102.660847707054,-103.481983234015,
15.970884241218));
#120714=CARTESIAN_POINT('Ctrl Pts',(-103.802810481907,-102.538558480457,
15.7085829349838));
#120715=CARTESIAN_POINT('Ctrl Pts',(-103.076594504367,-102.559459695182,
16.3071154138478));
#120716=CARTESIAN_POINT('Ctrl Pts',(-103.027180315234,-103.49203600954,
16.3156413560792));
#120717=CARTESIAN_POINT('Ctrl Pts',(-104.027865210986,-102.549418176169,
16.0195639319711));
#120718=CARTESIAN_POINT('Ctrl Pts',(-103.231316065407,-102.566963612639,
16.5219994946838));
#120719=CARTESIAN_POINT('Ctrl Pts',(-103.177184373334,-103.499899757664,
16.5229674658752));
#120720=CARTESIAN_POINT('Ctrl Pts',(-104.34736644204,-102.573283382984,
16.7029740389764));
#120721=CARTESIAN_POINT('Ctrl Pts',(-103.447149379546,-102.583425893978,
16.993417552747));
#120722=CARTESIAN_POINT('Ctrl Pts',(-103.389956733849,-103.52020573153,
16.97861256576));
#120723=CARTESIAN_POINT('Ctrl Pts',(-104.441702261353,-102.586278839042,
17.0751152101928));
#120724=CARTESIAN_POINT('Ctrl Pts',(-103.508284364902,-102.592399827686,
17.250397391215));
#120725=CARTESIAN_POINT('Ctrl Pts',(-103.452651332459,-103.532638957068,
17.2267390087257));
#120726=CARTESIAN_POINT('Ctrl Pts',(-104.464058051308,-102.599437333738,
17.451925197115));
#120727=CARTESIAN_POINT('Ctrl Pts',(-103.518746114724,-102.601393461786,
17.5079413753643));
#120728=CARTESIAN_POINT('Ctrl Pts',(-103.467291161937,-103.546492204514,
17.4779905750457));
#120729=CARTESIAN_POINT('',(-104.464058051308,-102.599437333738,17.451925197115));
#120730=CARTESIAN_POINT('Origin',(-104.464058051308,-103.598828160757,17.4170257004125));
#120731=CARTESIAN_POINT('Ctrl Pts',(-101.472070027512,-102.501075729472,
14.6352173840536));
#120732=CARTESIAN_POINT('Ctrl Pts',(-101.849972659177,-102.501075729473,
14.6352173840601));
#120733=CARTESIAN_POINT('Ctrl Pts',(-102.227467445943,-102.503591704916,
14.7072654941154));
#120734=CARTESIAN_POINT('Ctrl Pts',(-102.929361518159,-102.513304868008,
14.9854140925838));
#120735=CARTESIAN_POINT('Ctrl Pts',(-103.253466473119,-102.520498796538,
15.1914212520795));
#120736=CARTESIAN_POINT('Ctrl Pts',(-103.802810481907,-102.538558480457,
15.7085829349838));
#120737=CARTESIAN_POINT('Ctrl Pts',(-104.027865210986,-102.549418176169,
16.0195639319711));
#120738=CARTESIAN_POINT('Ctrl Pts',(-104.34736644204,-102.573283382984,
16.7029740389764));
#120739=CARTESIAN_POINT('Ctrl Pts',(-104.441702261353,-102.586278839042,
17.0751152101928));
#120740=CARTESIAN_POINT('Ctrl Pts',(-104.464058051308,-102.599437333738,
17.451925197115));
#120741=CARTESIAN_POINT('Origin',(-106.083022742085,-104.551741850715,44.704903482796));
#120742=CARTESIAN_POINT('',(-105.54394836107,-103.235054815507,35.6536283961033));
#120743=CARTESIAN_POINT('Origin',(-105.54394836107,-104.234445642526,35.6187288994008));
#120744=CARTESIAN_POINT('',(-106.083022742085,-103.552351023696,44.7398029794985));
#120745=CARTESIAN_POINT('Ctrl Pts',(-105.54394836107,-103.235054815507,
35.6536283961033));
#120746=CARTESIAN_POINT('Ctrl Pts',(-104.598620101438,-103.237010977332,
35.7096455416045));
#120747=CARTESIAN_POINT('Ctrl Pts',(-104.547180535002,-104.182126893808,
35.6796932287073));
#120748=CARTESIAN_POINT('Ctrl Pts',(-105.568079277245,-103.249258139715,
36.0603583855945));
#120749=CARTESIAN_POINT('Ctrl Pts',(-104.614421651292,-103.246729957657,
35.9879607236123));
#120750=CARTESIAN_POINT('Ctrl Pts',(-104.563227429375,-104.192342100813,
35.9508267760486));
#120751=CARTESIAN_POINT('Ctrl Pts',(-105.508012899096,-103.263624121216,
36.4717462705154));
#120752=CARTESIAN_POINT('Ctrl Pts',(-104.570896087085,-103.256559587891,
36.2694445048248));
#120753=CARTESIAN_POINT('Ctrl Pts',(-104.523060263204,-104.204192378067,
36.2250258206252));
#120754=CARTESIAN_POINT('Ctrl Pts',(-105.229251723283,-103.290369984233,
37.2376475781258));
#120755=CARTESIAN_POINT('Ctrl Pts',(-104.374259238503,-103.274720323336,
36.7894999249614));
#120756=CARTESIAN_POINT('Ctrl Pts',(-104.336828390939,-104.229254572452,
36.7354371554879));
#120757=CARTESIAN_POINT('Ctrl Pts',(-105.010679101764,-103.302734694909,
37.5917265648081));
#120758=CARTESIAN_POINT('Ctrl Pts',(-104.220733577383,-103.283054306801,
37.0281539863076));
#120759=CARTESIAN_POINT('Ctrl Pts',(-104.190845337312,-104.24245292302,
36.9713600107017));
#120760=CARTESIAN_POINT('Ctrl Pts',(-104.450580409567,-103.323443355214,
38.1847450064622));
#120761=CARTESIAN_POINT('Ctrl Pts',(-103.832670921297,-103.296821818543,
37.4224039395182));
#120762=CARTESIAN_POINT('Ctrl Pts',(-103.816808762733,-104.268044678139,
37.3663970346145));
#120763=CARTESIAN_POINT('Ctrl Pts',(-104.109309942568,-103.331777854349,
38.4234138346776));
#120764=CARTESIAN_POINT('Ctrl Pts',(-103.597672074084,-103.302245560713,
37.5777195940279));
#120765=CARTESIAN_POINT('Ctrl Pts',(-103.588925946455,-104.280426403417,
37.5253309274547));
#120766=CARTESIAN_POINT('Ctrl Pts',(-103.35963517361,-103.343056341882,
38.7463874603291));
#120767=CARTESIAN_POINT('Ctrl Pts',(-103.088258074225,-103.30936883722,
37.7817035444202));
#120768=CARTESIAN_POINT('Ctrl Pts',(-103.08836327871,-104.302354806707,
37.740269559279));
#120769=CARTESIAN_POINT('Ctrl Pts',(-102.951656110647,-103.345995017233,
38.8305401119891));
#120770=CARTESIAN_POINT('Ctrl Pts',(-102.813720166527,-103.31104633788,
37.8297408781137));
#120771=CARTESIAN_POINT('Ctrl Pts',(-102.815967199898,-104.311889863857,
37.7961730881284));
#120772=CARTESIAN_POINT('Ctrl Pts',(-102.543361169733,-103.345994836442,
38.8305349348128));
#120773=CARTESIAN_POINT('Ctrl Pts',(-102.543373806765,-103.310788796719,
37.822365864202));
#120774=CARTESIAN_POINT('Ctrl Pts',(-102.54337369177,-104.319227194265,
37.7959776294926));
#120775=CARTESIAN_POINT('Ctrl Pts',(-105.54394836107,-103.235054815507,
35.6536283961033));
#120776=CARTESIAN_POINT('Ctrl Pts',(-105.568079277245,-103.249258139715,
36.0603583855945));
#120777=CARTESIAN_POINT('Ctrl Pts',(-105.508012899096,-103.263624121216,
36.4717462705154));
#120778=CARTESIAN_POINT('Ctrl Pts',(-105.229251723283,-103.290369984233,
37.2376475781258));
#120779=CARTESIAN_POINT('Ctrl Pts',(-105.010679101764,-103.302734694909,
37.5917265648081));
#120780=CARTESIAN_POINT('Ctrl Pts',(-104.450580409567,-103.323443355214,
38.1847450064622));
#120781=CARTESIAN_POINT('Ctrl Pts',(-104.109309942568,-103.331777854349,
38.4234138346776));
#120782=CARTESIAN_POINT('Ctrl Pts',(-103.359646703332,-103.343056168423,
38.7463824931136));
#120783=CARTESIAN_POINT('Ctrl Pts',(-102.951681208501,-103.34599483645,
38.8305349350483));
#120784=CARTESIAN_POINT('Ctrl Pts',(-102.543398845708,-103.34599483645,
38.8305349350517));
#120785=CARTESIAN_POINT('Ctrl Pts',(-61.2077870357571,-103.345994836442,
38.8305349348129));
#120786=CARTESIAN_POINT('Ctrl Pts',(-61.207774401263,-103.31078879685,37.8223658679457));
#120787=CARTESIAN_POINT('Ctrl Pts',(-61.2077745162351,-104.319227190554,
37.7959776295897));
#120788=CARTESIAN_POINT('Ctrl Pts',(-60.7994920973707,-103.345995017196,
38.8305401109492));
#120789=CARTESIAN_POINT('Ctrl Pts',(-60.9374280426354,-103.311046337984,
37.8297408810847));
#120790=CARTESIAN_POINT('Ctrl Pts',(-60.9351810098044,-104.311889860177,
37.7961730875571));
#120791=CARTESIAN_POINT('Ctrl Pts',(-60.3915130371298,-103.343056341847,
38.746387459331));
#120792=CARTESIAN_POINT('Ctrl Pts',(-60.6628901362813,-103.309368837317,
37.7817035472101));
#120793=CARTESIAN_POINT('Ctrl Pts',(-60.6627849327974,-104.302354803092,
37.7402695587614));
#120794=CARTESIAN_POINT('Ctrl Pts',(-59.6418382704909,-103.331777854349,
38.423413834678));
#120795=CARTESIAN_POINT('Ctrl Pts',(-60.1534761371728,-103.302245560817,
37.5777195970101));
#120796=CARTESIAN_POINT('Ctrl Pts',(-60.1622222665752,-104.280426399897,
37.5253309276447));
#120797=CARTESIAN_POINT('Ctrl Pts',(-59.3005678034918,-103.323443355214,
38.1847450064623));
#120798=CARTESIAN_POINT('Ctrl Pts',(-59.9184772895908,-103.296821818634,
37.4224039421956));
#120799=CARTESIAN_POINT('Ctrl Pts',(-59.9343394502687,-104.268044674633,
37.3663970348178));
#120800=CARTESIAN_POINT('Ctrl Pts',(-58.7404691112917,-103.302734694909,
37.591726564808));
#120801=CARTESIAN_POINT('Ctrl Pts',(-59.5304146329135,-103.283054306873,
37.0281539882781));
#120802=CARTESIAN_POINT('Ctrl Pts',(-59.5603028756356,-104.242452919536,
36.9713600109066));
#120803=CARTESIAN_POINT('Ctrl Pts',(-58.5218964897727,-103.290369984233,
37.237647578126));
#120804=CARTESIAN_POINT('Ctrl Pts',(-59.3768889715741,-103.274720323391,
36.789499926524));
#120805=CARTESIAN_POINT('Ctrl Pts',(-59.4143198219822,-104.229254568978,
36.7354371556848));
#120806=CARTESIAN_POINT('Ctrl Pts',(-58.2431353139632,-103.263624121216,
36.4717462705152));
#120807=CARTESIAN_POINT('Ctrl Pts',(-59.1802521227176,-103.256559587916,
36.2694445055269));
#120808=CARTESIAN_POINT('Ctrl Pts',(-59.2280879496786,-104.204192374606,
36.2250258207872));
#120809=CARTESIAN_POINT('Ctrl Pts',(-58.1830689358051,-103.249258139715,
36.0603583855943));
#120810=CARTESIAN_POINT('Ctrl Pts',(-59.1367265584425,-103.246729957666,
35.9879607238632));
#120811=CARTESIAN_POINT('Ctrl Pts',(-59.1879207834961,-104.192342097354,
35.9508267761845));
#120812=CARTESIAN_POINT('Ctrl Pts',(-58.2071998519875,-103.235054815507,
35.6536283961033));
#120813=CARTESIAN_POINT('Ctrl Pts',(-59.1525281083408,-103.237010977325,
35.7096455414102));
#120814=CARTESIAN_POINT('Ctrl Pts',(-59.2039676778676,-104.182126890351,
35.6796932288169));
#120815=CARTESIAN_POINT('',(-58.2071998519875,-103.235054815507,35.6536283961033));
#120816=CARTESIAN_POINT('Origin',(-58.2071998519875,-104.234445642526,35.6187288994008));
#120817=CARTESIAN_POINT('Ctrl Pts',(-61.2077493673499,-103.34599483645,
38.8305349350517));
#120818=CARTESIAN_POINT('Ctrl Pts',(-60.7994670045581,-103.34599483645,
38.8305349350483));
#120819=CARTESIAN_POINT('Ctrl Pts',(-60.3915015097237,-103.343056168423,
38.7463824931133));
#120820=CARTESIAN_POINT('Ctrl Pts',(-59.6418382704909,-103.331777854349,
38.423413834678));
#120821=CARTESIAN_POINT('Ctrl Pts',(-59.3005678034918,-103.323443355214,
38.1847450064623));
#120822=CARTESIAN_POINT('Ctrl Pts',(-58.7404691112917,-103.302734694909,
37.591726564808));
#120823=CARTESIAN_POINT('Ctrl Pts',(-58.5218964897727,-103.290369984233,
37.237647578126));
#120824=CARTESIAN_POINT('Ctrl Pts',(-58.2431353139632,-103.263624121216,
36.4717462705152));
#120825=CARTESIAN_POINT('Ctrl Pts',(-58.1830689358051,-103.249258139715,
36.0603583855943));
#120826=CARTESIAN_POINT('Ctrl Pts',(-58.2071998519875,-103.235054815507,
35.6536283961033));
#120827=CARTESIAN_POINT('Origin',(-57.0383967929337,-104.92239667826,55.3190690049191));
#120828=CARTESIAN_POINT('',(-57.0383967929337,-103.923005851241,55.3539685016216));
#120829=CARTESIAN_POINT('Origin',(-29.2857046851011,-101.55508567126,30.5261687542625));
#120830=CARTESIAN_POINT('',(-4.28592346797897E-14,-103.054157083877,30.4733951348334));
#120831=CARTESIAN_POINT('',(-58.5144880242557,-103.054186691707,30.4742429921705));
#120832=CARTESIAN_POINT('Origin',(6.9083035134073E-14,-101.555070842791,
30.5257443799943));
#120833=CARTESIAN_POINT('Origin',(29.2857046851019,-101.555085750968,30.5261686922202));
#120834=CARTESIAN_POINT('',(58.5144880242556,-103.054186691708,30.47424299219));
#120835=CARTESIAN_POINT('Origin',(57.0383967929336,-104.92239667826,55.3190690049191));
#120836=CARTESIAN_POINT('',(58.2071998519875,-103.235054815507,35.6536283961033));
#120837=CARTESIAN_POINT('Origin',(58.2071998519875,-104.234445642526,35.6187288994008));
#120838=CARTESIAN_POINT('',(57.0383967929336,-103.923005851241,55.3539685016216));
#120839=CARTESIAN_POINT('Ctrl Pts',(61.207774516235,-104.319227190553,37.7959776295898));
#120840=CARTESIAN_POINT('Ctrl Pts',(61.2077744012629,-103.31078879685,37.8223658679457));
#120841=CARTESIAN_POINT('Ctrl Pts',(61.207787035757,-103.345994836442,38.8305349348129));
#120842=CARTESIAN_POINT('Ctrl Pts',(60.9351810098043,-104.311889860177,
37.7961730875571));
#120843=CARTESIAN_POINT('Ctrl Pts',(60.9374280426353,-103.311046337984,
37.8297408810847));
#120844=CARTESIAN_POINT('Ctrl Pts',(60.7994920973705,-103.345995017196,
38.8305401109492));
#120845=CARTESIAN_POINT('Ctrl Pts',(60.6627849327973,-104.302354803092,
37.7402695587614));
#120846=CARTESIAN_POINT('Ctrl Pts',(60.6628901362812,-103.309368837317,
37.7817035472101));
#120847=CARTESIAN_POINT('Ctrl Pts',(60.3915130371296,-103.343056341847,
38.746387459331));
#120848=CARTESIAN_POINT('Ctrl Pts',(60.1622222665751,-104.280426399897,
37.5253309276447));
#120849=CARTESIAN_POINT('Ctrl Pts',(60.1534761371727,-103.302245560817,
37.5777195970101));
#120850=CARTESIAN_POINT('Ctrl Pts',(59.6418382704908,-103.331777854349,
38.423413834678));
#120851=CARTESIAN_POINT('Ctrl Pts',(59.9343394502686,-104.268044674633,
37.3663970348178));
#120852=CARTESIAN_POINT('Ctrl Pts',(59.9184772895907,-103.296821818634,
37.4224039421957));
#120853=CARTESIAN_POINT('Ctrl Pts',(59.3005678034918,-103.323443355214,
38.1847450064623));
#120854=CARTESIAN_POINT('Ctrl Pts',(59.5603028756354,-104.242452919536,
36.9713600109066));
#120855=CARTESIAN_POINT('Ctrl Pts',(59.5304146329135,-103.283054306873,
37.0281539882782));
#120856=CARTESIAN_POINT('Ctrl Pts',(58.7404691112916,-103.302734694909,
37.591726564808));
#120857=CARTESIAN_POINT('Ctrl Pts',(59.4143198219821,-104.229254568978,
36.7354371556848));
#120858=CARTESIAN_POINT('Ctrl Pts',(59.3768889715739,-103.274720323391,
36.789499926524));
#120859=CARTESIAN_POINT('Ctrl Pts',(58.5218964897727,-103.290369984233,
37.237647578126));
#120860=CARTESIAN_POINT('Ctrl Pts',(59.2280879496785,-104.204192374606,
36.2250258207872));
#120861=CARTESIAN_POINT('Ctrl Pts',(59.1802521227175,-103.256559587916,
36.2694445055269));
#120862=CARTESIAN_POINT('Ctrl Pts',(58.2431353139631,-103.263624121216,
36.4717462705152));
#120863=CARTESIAN_POINT('Ctrl Pts',(59.187920783496,-104.192342097354,35.9508267761845));
#120864=CARTESIAN_POINT('Ctrl Pts',(59.1367265584423,-103.246729957666,
35.9879607238632));
#120865=CARTESIAN_POINT('Ctrl Pts',(58.183068935805,-103.249258139715,36.0603583855943));
#120866=CARTESIAN_POINT('Ctrl Pts',(59.2039676778675,-104.182126890351,
35.6796932288169));
#120867=CARTESIAN_POINT('Ctrl Pts',(59.1525281083407,-103.237010977325,
35.7096455414102));
#120868=CARTESIAN_POINT('Ctrl Pts',(58.2071998519875,-103.235054815507,
35.6536283961033));
#120869=CARTESIAN_POINT('Ctrl Pts',(61.2077493673498,-103.34599483645,38.8305349350517));
#120870=CARTESIAN_POINT('Ctrl Pts',(60.799467004558,-103.34599483645,38.8305349350483));
#120871=CARTESIAN_POINT('Ctrl Pts',(60.3915015097236,-103.343056168423,
38.7463824931133));
#120872=CARTESIAN_POINT('Ctrl Pts',(59.6418382704908,-103.331777854349,
38.423413834678));
#120873=CARTESIAN_POINT('Ctrl Pts',(59.3005678034918,-103.323443355214,
38.1847450064623));
#120874=CARTESIAN_POINT('Ctrl Pts',(58.7404691112916,-103.302734694909,
37.591726564808));
#120875=CARTESIAN_POINT('Ctrl Pts',(58.5218964897727,-103.290369984233,
37.237647578126));
#120876=CARTESIAN_POINT('Ctrl Pts',(58.2431353139631,-103.263624121216,
36.4717462705152));
#120877=CARTESIAN_POINT('Ctrl Pts',(58.183068935805,-103.249258139715,36.0603583855943));
#120878=CARTESIAN_POINT('Ctrl Pts',(58.2071998519875,-103.235054815507,
35.6536283961033));
#120879=CARTESIAN_POINT('Ctrl Pts',(104.547180535002,-104.182126893808,
35.6796932287073));
#120880=CARTESIAN_POINT('Ctrl Pts',(104.598620101438,-103.237010977332,
35.7096455416045));
#120881=CARTESIAN_POINT('Ctrl Pts',(105.54394836107,-103.235054815507,35.6536283961033));
#120882=CARTESIAN_POINT('Ctrl Pts',(104.563227429375,-104.192342100813,
35.9508267760486));
#120883=CARTESIAN_POINT('Ctrl Pts',(104.614421651292,-103.246729957657,
35.9879607236123));
#120884=CARTESIAN_POINT('Ctrl Pts',(105.568079277245,-103.249258139715,
36.0603583855945));
#120885=CARTESIAN_POINT('Ctrl Pts',(104.523060263204,-104.204192378067,
36.2250258206252));
#120886=CARTESIAN_POINT('Ctrl Pts',(104.570896087085,-103.256559587891,
36.2694445048248));
#120887=CARTESIAN_POINT('Ctrl Pts',(105.508012899096,-103.263624121216,
36.4717462705154));
#120888=CARTESIAN_POINT('Ctrl Pts',(104.336828390939,-104.229254572452,
36.7354371554879));
#120889=CARTESIAN_POINT('Ctrl Pts',(104.374259238503,-103.274720323336,
36.7894999249614));
#120890=CARTESIAN_POINT('Ctrl Pts',(105.229251723283,-103.290369984233,
37.2376475781258));
#120891=CARTESIAN_POINT('Ctrl Pts',(104.190845337312,-104.242452923019,
36.9713600107017));
#120892=CARTESIAN_POINT('Ctrl Pts',(104.220733577383,-103.283054306801,
37.0281539863076));
#120893=CARTESIAN_POINT('Ctrl Pts',(105.010679101764,-103.302734694909,
37.5917265648081));
#120894=CARTESIAN_POINT('Ctrl Pts',(103.816808762732,-104.268044678139,
37.3663970346145));
#120895=CARTESIAN_POINT('Ctrl Pts',(103.832670921297,-103.296821818543,
37.4224039395182));
#120896=CARTESIAN_POINT('Ctrl Pts',(104.450580409567,-103.323443355214,
38.1847450064622));
#120897=CARTESIAN_POINT('Ctrl Pts',(103.588925946455,-104.280426403417,
37.5253309274547));
#120898=CARTESIAN_POINT('Ctrl Pts',(103.597672074084,-103.302245560713,
37.5777195940279));
#120899=CARTESIAN_POINT('Ctrl Pts',(104.109309942568,-103.331777854349,
38.4234138346776));
#120900=CARTESIAN_POINT('Ctrl Pts',(103.08836327871,-104.302354806707,37.740269559279));
#120901=CARTESIAN_POINT('Ctrl Pts',(103.088258074225,-103.30936883722,37.7817035444202));
#120902=CARTESIAN_POINT('Ctrl Pts',(103.35963517361,-103.343056341882,38.7463874603291));
#120903=CARTESIAN_POINT('Ctrl Pts',(102.815967199898,-104.311889863857,
37.7961730881284));
#120904=CARTESIAN_POINT('Ctrl Pts',(102.813720166527,-103.31104633788,37.8297408781137));
#120905=CARTESIAN_POINT('Ctrl Pts',(102.951656110647,-103.345995017233,
38.8305401119891));
#120906=CARTESIAN_POINT('Ctrl Pts',(102.54337369177,-104.319227194265,37.7959776294926));
#120907=CARTESIAN_POINT('Ctrl Pts',(102.543373806765,-103.310788796719,
37.822365864202));
#120908=CARTESIAN_POINT('Ctrl Pts',(102.543361169733,-103.345994836442,
38.8305349348128));
#120909=CARTESIAN_POINT('',(105.54394836107,-103.235054815507,35.6536283961033));
#120910=CARTESIAN_POINT('Origin',(105.54394836107,-104.234445642526,35.6187288994008));
#120911=CARTESIAN_POINT('Ctrl Pts',(105.54394836107,-103.235054815507,35.6536283961033));
#120912=CARTESIAN_POINT('Ctrl Pts',(105.568079277245,-103.249258139715,
36.0603583855945));
#120913=CARTESIAN_POINT('Ctrl Pts',(105.508012899096,-103.263624121216,
36.4717462705154));
#120914=CARTESIAN_POINT('Ctrl Pts',(105.229251723283,-103.290369984233,
37.2376475781258));
#120915=CARTESIAN_POINT('Ctrl Pts',(105.010679101764,-103.302734694909,
37.5917265648081));
#120916=CARTESIAN_POINT('Ctrl Pts',(104.450580409567,-103.323443355214,
38.1847450064622));
#120917=CARTESIAN_POINT('Ctrl Pts',(104.109309942568,-103.331777854349,
38.4234138346776));
#120918=CARTESIAN_POINT('Ctrl Pts',(103.359646703332,-103.343056168423,
38.7463824931136));
#120919=CARTESIAN_POINT('Ctrl Pts',(102.951681208501,-103.34599483645,38.8305349350483));
#120920=CARTESIAN_POINT('Ctrl Pts',(102.543398845708,-103.34599483645,38.8305349350517));
#120921=CARTESIAN_POINT('Origin',(106.083022742085,-104.551741850715,44.704903482796));
#120922=CARTESIAN_POINT('',(104.464058051308,-102.599437333738,17.451925197115));
#120923=CARTESIAN_POINT('Origin',(104.464058051308,-103.598828160757,17.4170257004125));
#120924=CARTESIAN_POINT('',(106.083022742085,-103.552351023696,44.7398029794985));
#120925=CARTESIAN_POINT('Ctrl Pts',(101.472070027512,-103.491740020993,
15.6002798104153));
#120926=CARTESIAN_POINT('Ctrl Pts',(101.472070027512,-102.534484729475,
15.5919259700442));
#120927=CARTESIAN_POINT('Ctrl Pts',(101.472070027512,-102.501075729472,
14.6352173840536));
#120928=CARTESIAN_POINT('Ctrl Pts',(101.724345007267,-103.485211357968,
15.6002228356362));
#120929=CARTESIAN_POINT('Ctrl Pts',(101.728778533428,-102.534267090139,
15.585693594789));
#120930=CARTESIAN_POINT('Ctrl Pts',(101.849972659177,-102.501075729473,
14.6352173840601));
#120931=CARTESIAN_POINT('Ctrl Pts',(101.976292225092,-103.481412428231,
15.6482071185308));
#120932=CARTESIAN_POINT('Ctrl Pts',(101.988645662714,-102.535796878167,
15.6295009923531));
#120933=CARTESIAN_POINT('Ctrl Pts',(102.227467445943,-102.503591704916,
14.7072654941154));
#120934=CARTESIAN_POINT('Ctrl Pts',(102.444642074791,-103.479797579675,
15.8335689146112));
#120935=CARTESIAN_POINT('Ctrl Pts',(102.472793623569,-102.542209876166,
15.8131452273578));
#120936=CARTESIAN_POINT('Ctrl Pts',(102.929361518159,-102.513304868008,
14.9854140925838));
#120937=CARTESIAN_POINT('Ctrl Pts',(102.660847707054,-103.481983234015,
15.970884241218));
#120938=CARTESIAN_POINT('Ctrl Pts',(102.697530061751,-102.547087333751,
15.9528173380472));
#120939=CARTESIAN_POINT('Ctrl Pts',(103.253466473119,-102.520498796538,
15.1914212520795));
#120940=CARTESIAN_POINT('Ctrl Pts',(103.027180315234,-103.49203600954,16.3156413560792));
#120941=CARTESIAN_POINT('Ctrl Pts',(103.076594504367,-102.559459695182,
16.3071154138478));
#120942=CARTESIAN_POINT('Ctrl Pts',(103.802810481907,-102.538558480457,
15.7085829349838));
#120943=CARTESIAN_POINT('Ctrl Pts',(103.177184373334,-103.499899757664,
16.5229674658752));
#120944=CARTESIAN_POINT('Ctrl Pts',(103.231316065407,-102.566963612639,
16.5219994946838));
#120945=CARTESIAN_POINT('Ctrl Pts',(104.027865210986,-102.549418176169,
16.0195639319711));
#120946=CARTESIAN_POINT('Ctrl Pts',(103.389956733849,-103.52020573153,16.97861256576));
#120947=CARTESIAN_POINT('Ctrl Pts',(103.447149379546,-102.583425893978,
16.993417552747));
#120948=CARTESIAN_POINT('Ctrl Pts',(104.34736644204,-102.573283382984,16.7029740389764));
#120949=CARTESIAN_POINT('Ctrl Pts',(103.452651332459,-103.532638957068,
17.2267390087257));
#120950=CARTESIAN_POINT('Ctrl Pts',(103.508284364902,-102.592399827686,
17.250397391215));
#120951=CARTESIAN_POINT('Ctrl Pts',(104.441702261353,-102.586278839042,
17.0751152101928));
#120952=CARTESIAN_POINT('Ctrl Pts',(103.467291161937,-103.546492204514,
17.4779905750457));
#120953=CARTESIAN_POINT('Ctrl Pts',(103.518746114723,-102.601393461786,
17.5079413753643));
#120954=CARTESIAN_POINT('Ctrl Pts',(104.464058051308,-102.599437333738,
17.451925197115));
#120955=CARTESIAN_POINT('',(101.472070027512,-102.501075729472,14.6352173840536));
#120956=CARTESIAN_POINT('Origin',(101.472070027512,-103.500466556492,14.6003178873511));
#120957=CARTESIAN_POINT('Ctrl Pts',(101.472070027512,-102.501075729472,
14.6352173840536));
#120958=CARTESIAN_POINT('Ctrl Pts',(101.849972659177,-102.501075729473,
14.6352173840601));
#120959=CARTESIAN_POINT('Ctrl Pts',(102.227467445943,-102.503591704916,
14.7072654941154));
#120960=CARTESIAN_POINT('Ctrl Pts',(102.929361518159,-102.513304868008,
14.9854140925838));
#120961=CARTESIAN_POINT('Ctrl Pts',(103.253466473119,-102.520498796538,
15.1914212520795));
#120962=CARTESIAN_POINT('Ctrl Pts',(103.802810481907,-102.538558480457,
15.7085829349838));
#120963=CARTESIAN_POINT('Ctrl Pts',(104.027865210986,-102.549418176169,
16.0195639319711));
#120964=CARTESIAN_POINT('Ctrl Pts',(104.34736644204,-102.573283382984,16.7029740389764));
#120965=CARTESIAN_POINT('Ctrl Pts',(104.441702261353,-102.586278839042,
17.0751152101928));
#120966=CARTESIAN_POINT('Ctrl Pts',(104.464058051308,-102.599437333738,
17.451925197115));
#120967=CARTESIAN_POINT('Origin',(-8.00000000000001,-103.500466556492,14.6003178873511));
#120968=CARTESIAN_POINT('',(-8.00000000000001,-102.501075729472,14.6352173840536));
#120969=CARTESIAN_POINT('Ctrl Pts',(101.573097874506,-102.46335504371,13.5550382725457));
#120970=CARTESIAN_POINT('Ctrl Pts',(101.335527916735,-102.446973250183,
13.0859250838752));
#120971=CARTESIAN_POINT('Ctrl Pts',(101.150003298802,-102.105769843907,
12.7310506223176));
#120972=CARTESIAN_POINT('Ctrl Pts',(99.9603140446034,-102.491841902374,
14.3707951724921));
#120973=CARTESIAN_POINT('Ctrl Pts',(99.7228542517315,-102.475486334096,
13.902432976246));
#120974=CARTESIAN_POINT('Ctrl Pts',(99.5368580235132,-102.135103079492,
13.5480845034651));
#120975=CARTESIAN_POINT('Ctrl Pts',(98.3487299839911,-102.520410732486,
15.1888994275665));
#120976=CARTESIAN_POINT('Ctrl Pts',(98.111147124173,-102.504090568893,14.7215510940331));
#120977=CARTESIAN_POINT('Ctrl Pts',(97.9247552133546,-102.16467193025,14.3677458546566));
#120978=CARTESIAN_POINT('Ctrl Pts',(96.7390677327908,-102.549110861888,
16.0107636023959));
#120979=CARTESIAN_POINT('Ctrl Pts',(96.500876039295,-102.532839801969,15.5448214093503));
#120980=CARTESIAN_POINT('Ctrl Pts',(96.3144166870534,-102.194519304412,
15.1914458182352));
#120981=CARTESIAN_POINT('Origin',(842.399805724783,-153.551155757903,1476.51823914473));
#120982=CARTESIAN_POINT('Ctrl Pts',(125.514339998881,-98.0642658171479,
36.2867681727984));
#120983=CARTESIAN_POINT('Ctrl Pts',(125.510309031791,-98.0536066875984,
35.97543226127));
#120984=CARTESIAN_POINT('Ctrl Pts',(125.430107137021,-97.9462944353999,
35.6941990787569));
#120985=CARTESIAN_POINT('Ctrl Pts',(124.691782095353,-98.7085643572657,
36.2757093129948));
#120986=CARTESIAN_POINT('Ctrl Pts',(124.712204885623,-98.6790264418551,
35.9656337095581));
#120987=CARTESIAN_POINT('Ctrl Pts',(124.658867299673,-98.5516432078663,
35.6852520871359));
#120988=CARTESIAN_POINT('Ctrl Pts',(123.857227516318,-99.2717913844594,
36.1234971994595));
#120989=CARTESIAN_POINT('Ctrl Pts',(123.902661814304,-99.227585709993,35.8137259375457));
#120990=CARTESIAN_POINT('Ctrl Pts',(123.876447068583,-99.0803971483727,
35.5350679403916));
#120991=CARTESIAN_POINT('Ctrl Pts',(122.655290119885,-99.9776363002234,
35.7341212073855));
#120992=CARTESIAN_POINT('Ctrl Pts',(122.740106082235,-99.91595762762,35.4249576665572));
#120993=CARTESIAN_POINT('Ctrl Pts',(122.749824588382,-99.7423980848788,
35.1485513627328));
#120994=CARTESIAN_POINT('Ctrl Pts',(122.293272561549,-100.176804713797,
35.5951618400988));
#120995=CARTESIAN_POINT('Ctrl Pts',(122.389817807222,-100.110640508156,
35.285980372263));
#120996=CARTESIAN_POINT('Ctrl Pts',(122.410521300399,-99.9291009233331,
35.0104454598545));
#120997=CARTESIAN_POINT('Ctrl Pts',(121.576357399306,-100.546867229045,
35.2800278665589));
#120998=CARTESIAN_POINT('Ctrl Pts',(121.696526159721,-100.472935326506,
34.9707712620364));
#120999=CARTESIAN_POINT('Ctrl Pts',(121.738660019965,-100.275813323652,
34.6969952211376));
#121000=CARTESIAN_POINT('Ctrl Pts',(121.223345788479,-100.716980935621,
35.1049952234361));
#121001=CARTESIAN_POINT('Ctrl Pts',(121.355230924147,-100.639808938573,
34.7955809987742));
#121002=CARTESIAN_POINT('Ctrl Pts',(121.407869145933,-100.435093269175,
34.5227885977112));
#121003=CARTESIAN_POINT('Ctrl Pts',(120.178552871432,-101.189081555791,
34.5346759847145));
#121004=CARTESIAN_POINT('Ctrl Pts',(120.344730258719,-101.104225814862,
34.224298033401));
#121005=CARTESIAN_POINT('Ctrl Pts',(120.428961649744,-100.876842277423,
33.9549170678003));
#121006=CARTESIAN_POINT('Ctrl Pts',(119.500908696658,-101.453148169708,
34.0945231694147));
#121007=CARTESIAN_POINT('Ctrl Pts',(119.689994737009,-101.365114697021,
33.783144827913));
#121008=CARTESIAN_POINT('Ctrl Pts',(119.794211240805,-101.123522798359,
33.5163560486699));
#121009=CARTESIAN_POINT('Ctrl Pts',(118.50722055257,-101.79053821717,33.363413223904));
#121010=CARTESIAN_POINT('Ctrl Pts',(118.73177649509,-101.700116967009,33.0517150654571));
#121011=CARTESIAN_POINT('Ctrl Pts',(118.863700511528,-101.438116200435,
32.7876207534689));
#121012=CARTESIAN_POINT('Ctrl Pts',(118.18027177157,-101.892902294081,33.1080107324943));
#121013=CARTESIAN_POINT('Ctrl Pts',(118.41620863934,-101.802255106138,32.7958473424993));
#121014=CARTESIAN_POINT('Ctrl Pts',(118.557587059143,-101.533447772827,
32.5330068457529));
#121015=CARTESIAN_POINT('Ctrl Pts',(117.542453360291,-102.077598810649,
32.5836235581733));
#121016=CARTESIAN_POINT('Ctrl Pts',(117.800738581548,-101.987340759647,
32.2705516393538));
#121017=CARTESIAN_POINT('Ctrl Pts',(117.96051199631,-101.705234551234,32.0101760401588));
#121018=CARTESIAN_POINT('Ctrl Pts',(117.230281154944,-102.160380917249,
32.3136947167383));
#121019=CARTESIAN_POINT('Ctrl Pts',(117.499552951971,-102.070708471121,
32.0000924207787));
#121020=CARTESIAN_POINT('Ctrl Pts',(117.66833055814,-101.782109174891,31.7410181359672));
#121021=CARTESIAN_POINT('Ctrl Pts',(115.698735567758,-102.533201236981,
30.9304708503094));
#121022=CARTESIAN_POINT('Ctrl Pts',(116.016478769563,-102.449774204936,
30.6089050982212));
#121023=CARTESIAN_POINT('Ctrl Pts',(116.235113696325,-102.127738253295,
30.3616341040357));
#121024=CARTESIAN_POINT('Ctrl Pts',(114.565027396824,-102.703448230149,
29.7190856847606));
#121025=CARTESIAN_POINT('Ctrl Pts',(114.923211876336,-102.628538061103,
29.3926292071976));
#121026=CARTESIAN_POINT('Ctrl Pts',(115.174993258278,-102.283543642556,
29.1532662360214));
#121027=CARTESIAN_POINT('Ctrl Pts',(112.323566288118,-102.892045423839,
27.0457180599722));
#121028=CARTESIAN_POINT('Ctrl Pts',(112.761763570383,-102.845171302943,
26.7114860532498));
#121029=CARTESIAN_POINT('Ctrl Pts',(113.080760923137,-102.45145276162,26.4863941627019));
#121030=CARTESIAN_POINT('Ctrl Pts',(111.24285784197,-102.89252935715,25.5871199733293));
#121031=CARTESIAN_POINT('Ctrl Pts',(111.720772459537,-102.863636961604,
25.2471544938533));
#121032=CARTESIAN_POINT('Ctrl Pts',(112.072063486883,-102.446772763393,
25.0312164321309));
#121033=CARTESIAN_POINT('Ctrl Pts',(110.227662267342,-102.830008107223,
24.0907729986507));
#121034=CARTESIAN_POINT('Ctrl Pts',(110.750531696615,-102.823873627023,
23.7586419557645));
#121035=CARTESIAN_POINT('Ctrl Pts',(111.125594515359,-102.382703475455,
23.538536164107));
#121036=CARTESIAN_POINT('',(125.142073073579,-98.3497594565087,36.2722199239773));
#121037=CARTESIAN_POINT('Origin',(124.239900453028,-97.1525359521992,36.3245691690311));
#121038=CARTESIAN_POINT('Ctrl Pts',(125.142073073579,-98.3497594565087,
36.2722199239773));
#121039=CARTESIAN_POINT('Ctrl Pts',(124.458382964855,-98.8630353393886,
36.2282738106922));
#121040=CARTESIAN_POINT('Ctrl Pts',(123.76469222908,-99.3236660881978,36.0895126818353));
#121041=CARTESIAN_POINT('Ctrl Pts',(122.711754951621,-99.9455838384493,
35.7541717984476));
#121042=CARTESIAN_POINT('Ctrl Pts',(122.357207930009,-100.142100990294,
35.6204495698023));
#121043=CARTESIAN_POINT('Ctrl Pts',(121.651118485336,-100.50967135066,35.3151470379812));
#121044=CARTESIAN_POINT('Ctrl Pts',(121.302459665163,-100.6793599216,35.1450335371191));
#121045=CARTESIAN_POINT('Ctrl Pts',(120.268166114337,-101.151729983718,
34.5887883085875));
#121046=CARTESIAN_POINT('Ctrl Pts',(119.594141320966,-101.417985582288,
34.1570675516969));
#121047=CARTESIAN_POINT('Ctrl Pts',(118.602364872641,-101.759634344255,
33.4357804404177));
#121048=CARTESIAN_POINT('Ctrl Pts',(118.274735220991,-101.863829622794,
33.182642361622));
#121049=CARTESIAN_POINT('Ctrl Pts',(117.634577577645,-102.052200542068,
32.6615481381365));
#121050=CARTESIAN_POINT('Ctrl Pts',(117.32076678816,-102.136839596088,32.3926973389225));
#121051=CARTESIAN_POINT('Ctrl Pts',(115.779217541032,-102.518710593544,
31.0121205837864));
#121052=CARTESIAN_POINT('Ctrl Pts',(114.632012187374,-102.69523530082,29.794100990929));
#121053=CARTESIAN_POINT('Ctrl Pts',(112.998701304756,-102.836435346668,
27.8531158048008));
#121054=CARTESIAN_POINT('Ctrl Pts',(112.471862724549,-102.862026390306,
27.1896984077233));
#121055=CARTESIAN_POINT('Ctrl Pts',(111.451487149862,-102.877980196926,
25.8400589593629));
#121056=CARTESIAN_POINT('Ctrl Pts',(110.957288371517,-102.868364537808,
25.1529927275276));
#121057=CARTESIAN_POINT('Ctrl Pts',(110.476903643071,-102.844002341882,
24.4553507144553));
#121058=CARTESIAN_POINT('Ctrl Pts',(139.421052919297,97.7736050018176,34.9502875295861));
#121059=CARTESIAN_POINT('Ctrl Pts',(138.708282822012,98.3983599082613,34.8478804621999));
#121060=CARTESIAN_POINT('Ctrl Pts',(138.044258579254,97.7149013450859,34.8762231792858));
#121061=CARTESIAN_POINT('Ctrl Pts',(139.482396598141,97.6772093448644,34.0441824539382));
#121062=CARTESIAN_POINT('Ctrl Pts',(138.740312701005,98.3424598089655,33.9275677226194));
#121063=CARTESIAN_POINT('Ctrl Pts',(138.068293506395,97.5992746642186,33.9858911532261));
#121064=CARTESIAN_POINT('Ctrl Pts',(139.525791836917,97.5940990088017,33.1364016867843));
#121065=CARTESIAN_POINT('Ctrl Pts',(138.751801830931,98.3022802162671,33.0297573376067));
#121066=CARTESIAN_POINT('Ctrl Pts',(138.078346926434,97.4939631996338,33.0940610134564));
#121067=CARTESIAN_POINT('Ctrl Pts',(139.552549344547,97.5255905872534,32.2269364684204));
#121068=CARTESIAN_POINT('Ctrl Pts',(138.745844669111,98.2766197151746,32.1553363430181));
#121069=CARTESIAN_POINT('Ctrl Pts',(138.075495184011,97.3999729623602,32.200787425742));
#121070=CARTESIAN_POINT('',(139.421052919297,97.7736050018176,34.9502875295861));
#121071=CARTESIAN_POINT('Origin',(138.759473161068,97.0245427556513,34.9851870262886));
#121072=CARTESIAN_POINT('',(139.552549344548,97.5255905872532,32.2269364684207));
#121073=CARTESIAN_POINT('Ctrl Pts',(139.421052919297,97.7736050018176,34.9502875295861));
#121074=CARTESIAN_POINT('Ctrl Pts',(139.482368742625,97.6772531171621,34.0445939077316));
#121075=CARTESIAN_POINT('Ctrl Pts',(139.525779209626,97.5941313386112,33.1368308694694));
#121076=CARTESIAN_POINT('Ctrl Pts',(139.552549344548,97.5255905872532,32.2269364684207));
#121077=CARTESIAN_POINT('Origin',(138.869908115147,96.7956707443575,32.2618359651232));
#121078=CARTESIAN_POINT('Ctrl Pts',(134.156237519081,100.295305113275,41.5304361758034));
#121079=CARTESIAN_POINT('Ctrl Pts',(134.105201401036,100.280048894624,40.9568676486879));
#121080=CARTESIAN_POINT('Ctrl Pts',(134.032349111304,99.7766511193317,40.6864948914668));
#121081=CARTESIAN_POINT('Ctrl Pts',(134.588556228766,100.252927156575,41.4969965667288));
#121082=CARTESIAN_POINT('Ctrl Pts',(134.48950055606,100.244640782473,40.9273000747806));
#121083=CARTESIAN_POINT('Ctrl Pts',(134.369942789659,99.7466117171508,40.659042371422));
#121084=CARTESIAN_POINT('Ctrl Pts',(135.00385235328,100.180946256983,41.4166744110615));
#121085=CARTESIAN_POINT('Ctrl Pts',(134.85971547062,100.185695438738,40.8521430737314));
#121086=CARTESIAN_POINT('Ctrl Pts',(134.693838014723,99.6928051664026,40.5905059319976));
#121087=CARTESIAN_POINT('Ctrl Pts',(135.601438612292,100.035798650978,41.2283026025874));
#121088=CARTESIAN_POINT('Ctrl Pts',(135.389449990792,100.069271121961,40.6755950641942));
#121089=CARTESIAN_POINT('Ctrl Pts',(135.159179097289,99.5820849582829,40.4283774876685));
#121090=CARTESIAN_POINT('Ctrl Pts',(135.794023750332,99.9817944389567,41.1548568779794));
#121091=CARTESIAN_POINT('Ctrl Pts',(135.560499575186,100.026048709502,40.6063898748495));
#121092=CARTESIAN_POINT('Ctrl Pts',(135.309018374799,99.5406130247596,40.3650127497818));
#121093=CARTESIAN_POINT('Ctrl Pts',(136.162304749299,99.865813378277,40.9896347938984));
#121094=CARTESIAN_POINT('Ctrl Pts',(135.887270737348,99.9338037941797,40.4508143937252));
#121095=CARTESIAN_POINT('Ctrl Pts',(135.595289171862,99.4510837273494,40.2222371895954));
#121096=CARTESIAN_POINT('Ctrl Pts',(136.339062656858,99.803578570343,40.8975277496726));
#121097=CARTESIAN_POINT('Ctrl Pts',(136.044090000837,99.8844831972158,40.3639436308842));
#121098=CARTESIAN_POINT('Ctrl Pts',(135.732547875736,99.4028297619012,40.1425417879796));
#121099=CARTESIAN_POINT('Ctrl Pts',(136.678787145138,99.6723659889924,40.6949071395284));
#121100=CARTESIAN_POINT('Ctrl Pts',(136.345189209746,99.781126367159,40.1731923090088));
#121101=CARTESIAN_POINT('Ctrl Pts',(135.996056631834,99.3006982410587,39.967048991485));
#121102=CARTESIAN_POINT('Ctrl Pts',(136.842534349366,99.6029941358884,40.5837113035631));
#121103=CARTESIAN_POINT('Ctrl Pts',(136.490245853257,99.7267010084605,40.0684651929296));
#121104=CARTESIAN_POINT('Ctrl Pts',(136.122909650453,99.2465109220682,39.8706594103184));
#121105=CARTESIAN_POINT('Ctrl Pts',(137.151083722585,99.4618356232866,40.3475118721339));
#121106=CARTESIAN_POINT('Ctrl Pts',(136.763298844299,99.6166314988038,39.8465399216897));
#121107=CARTESIAN_POINT('Ctrl Pts',(136.361599334307,99.1358723170658,39.6657555221998));
#121108=CARTESIAN_POINT('Ctrl Pts',(137.296372584979,99.3899261619372,40.2223700626347));
#121109=CARTESIAN_POINT('Ctrl Pts',(136.891740285323,99.5608266407183,39.7290172578303));
#121110=CARTESIAN_POINT('Ctrl Pts',(136.473815433001,99.0793277485955,39.5571225456357));
#121111=CARTESIAN_POINT('Ctrl Pts',(137.707965617435,99.1727039278405,39.8269823473328));
#121112=CARTESIAN_POINT('Ctrl Pts',(137.256702716798,99.3926156816735,39.3571748624854));
#121113=CARTESIAN_POINT('Ctrl Pts',(136.791143514877,98.9079374403159,39.2136595491883));
#121114=CARTESIAN_POINT('Ctrl Pts',(137.951944058271,99.0246258218938,39.5338167849996));
#121115=CARTESIAN_POINT('Ctrl Pts',(137.471271132541,99.2797044063461,39.0829132139202));
#121116=CARTESIAN_POINT('Ctrl Pts',(136.978425712824,98.7903240240387,38.9587039413706));
#121117=CARTESIAN_POINT('Ctrl Pts',(138.371875182817,98.7446588991886,38.9154034374377));
#121118=CARTESIAN_POINT('Ctrl Pts',(137.839583181447,99.0692855676475,38.5083533970647));
#121119=CARTESIAN_POINT('Ctrl Pts',(137.298811141192,98.5658925167845,38.4199164197726));
#121120=CARTESIAN_POINT('Ctrl Pts',(138.549067890498,98.6123857644125,38.5900458094426));
#121121=CARTESIAN_POINT('Ctrl Pts',(137.993639631346,98.9715556504411,38.2070925290364));
#121122=CARTESIAN_POINT('Ctrl Pts',(137.432890176113,98.4587941409698,38.1360167466629));
#121123=CARTESIAN_POINT('Ctrl Pts',(138.849995263724,98.3704512479225,37.9098506443456));
#121124=CARTESIAN_POINT('Ctrl Pts',(138.253720790543,98.7957213717241,37.5803907811859));
#121125=CARTESIAN_POINT('Ctrl Pts',(137.657811953559,98.2597409407876,37.5405585029571));
#121126=CARTESIAN_POINT('Ctrl Pts',(138.97415615731,98.2602137842473,37.5522271702291));
#121127=CARTESIAN_POINT('Ctrl Pts',(138.359125967564,98.717605251449,37.2520122041487));
#121128=CARTESIAN_POINT('Ctrl Pts',(137.748922622357,98.1672592926805,37.2265873138723));
#121129=CARTESIAN_POINT('Ctrl Pts',(139.172002850189,98.0718009133484,36.8262565687464));
#121130=CARTESIAN_POINT('Ctrl Pts',(138.523999391591,98.5873080672109,36.5861347324564));
#121131=CARTESIAN_POINT('Ctrl Pts',(137.889921456908,98.004039765551,36.5847427417258));
#121132=CARTESIAN_POINT('Ctrl Pts',(139.246295122415,97.9932393267178,36.4574073952945));
#121133=CARTESIAN_POINT('Ctrl Pts',(138.583042581612,98.5353642285491,36.2480583254825));
#121134=CARTESIAN_POINT('Ctrl Pts',(137.940195909082,97.9328969033618,36.2565002930729));
#121135=CARTESIAN_POINT('Ctrl Pts',(139.358336654314,97.8639740951053,35.707481139518));
#121136=CARTESIAN_POINT('Ctrl Pts',(138.667659440419,98.4528502979956,35.5553937652381));
#121137=CARTESIAN_POINT('Ctrl Pts',(138.01092837263,97.8092261855475,35.5789919910284));
#121138=CARTESIAN_POINT('Ctrl Pts',(139.39576153251,97.8134674034678,35.32633318717));
#121139=CARTESIAN_POINT('Ctrl Pts',(138.69194718494,98.4231401727422,35.2011887960553));
#121140=CARTESIAN_POINT('Ctrl Pts',(138.030925945953,97.7565507993461,35.2292676466233));
#121141=CARTESIAN_POINT('Ctrl Pts',(139.421608770854,97.7727302396041,34.9420503128554));
#121142=CARTESIAN_POINT('Ctrl Pts',(138.708636250262,98.3978195860893,34.8400826245388));
#121143=CARTESIAN_POINT('Ctrl Pts',(138.0445435245,97.7139790240799,34.8684914153646));
#121144=CARTESIAN_POINT('Ctrl Pts',(134.165502322486,100.294392144431,41.5297121660726));
#121145=CARTESIAN_POINT('Ctrl Pts',(134.442641693689,100.26693911591,41.5078338212153));
#121146=CARTESIAN_POINT('Ctrl Pts',(134.713685595535,100.22722653781,41.4665698127708));
#121147=CARTESIAN_POINT('Ctrl Pts',(135.099426138516,100.153050982937,41.3783606449064));
#121148=CARTESIAN_POINT('Ctrl Pts',(135.218823143424,100.127523813269,41.3467691320152));
#121149=CARTESIAN_POINT('Ctrl Pts',(135.359109352246,100.094569377732,41.3045164363413));
#121150=CARTESIAN_POINT('Ctrl Pts',(135.381168536939,100.089299371434,41.2977190280871));
#121151=CARTESIAN_POINT('Ctrl Pts',(135.534457143184,100.052067716157,41.2494132469337));
#121152=CARTESIAN_POINT('Ctrl Pts',(135.663614198473,100.01752571453,41.203113831898));
#121153=CARTESIAN_POINT('Ctrl Pts',(135.823358543627,99.9710788123921,41.1388379200553));
#121154=CARTESIAN_POINT('Ctrl Pts',(135.856798689444,99.9611413836003,41.1249789203138));
#121155=CARTESIAN_POINT('Ctrl Pts',(135.919560333182,99.942092258616,41.0982042419405));
#121156=CARTESIAN_POINT('Ctrl Pts',(135.948951756271,99.933003366914,41.0853435427666));
#121157=CARTESIAN_POINT('Ctrl Pts',(136.089843455666,99.888632937644,41.0221324559477));
#121158=CARTESIAN_POINT('Ctrl Pts',(136.199250214178,99.8517588182678,40.9683342580166));
#121159=CARTESIAN_POINT('Ctrl Pts',(136.340274403585,99.801220614544,40.8926806257263));
#121160=CARTESIAN_POINT('Ctrl Pts',(136.37401058372,99.7888959656366,40.8740900675954));
#121161=CARTESIAN_POINT('Ctrl Pts',(136.441552741524,99.7637576839284,40.8358738402522));
#121162=CARTESIAN_POINT('Ctrl Pts',(136.475356625996,99.7509372105698,40.8162327358734));
#121163=CARTESIAN_POINT('Ctrl Pts',(136.617457243038,99.6960534437403,40.7314813630854));
#121164=CARTESIAN_POINT('Ctrl Pts',(136.723825481316,99.6524683729238,40.662514749841));
#121165=CARTESIAN_POINT('Ctrl Pts',(136.884689871344,99.5829909242088,40.549600813049));
#121166=CARTESIAN_POINT('Ctrl Pts',(136.941307775541,99.557805828504,40.5080898177974));
#121167=CARTESIAN_POINT('Ctrl Pts',(137.112402201954,99.479531735993,40.377112744032));
#121168=CARTESIAN_POINT('Ctrl Pts',(137.223407252429,99.4256916833925,40.2843208375616));
#121169=CARTESIAN_POINT('Ctrl Pts',(137.365080300032,99.3533717908166,40.1554762364757));
#121170=CARTESIAN_POINT('Ctrl Pts',(137.399557652619,99.3354690904849,40.1232440145118));
#121171=CARTESIAN_POINT('Ctrl Pts',(137.529054041395,99.2671262670314,39.9988496201232));
#121172=CARTESIAN_POINT('Ctrl Pts',(137.621105412216,99.2162070164815,39.9033084827027));
#121173=CARTESIAN_POINT('Ctrl Pts',(137.715058216789,99.1620381333186,39.7982535556391));
#121174=CARTESIAN_POINT('Ctrl Pts',(137.720481114243,99.1589034141242,39.792161965135));
#121175=CARTESIAN_POINT('Ctrl Pts',(137.784823814508,99.121614038497,39.7195533708172));
#121176=CARTESIAN_POINT('Ctrl Pts',(137.842340805786,99.0873187240979,39.6513212813416));
#121177=CARTESIAN_POINT('Ctrl Pts',(137.955094118354,99.0182931469128,39.5107441703473));
#121178=CARTESIAN_POINT('Ctrl Pts',(138.01026625488,98.9835675337484,39.4383462838707));
#121179=CARTESIAN_POINT('Ctrl Pts',(138.06869067464,98.9458503537046,39.3576866343382));
#121180=CARTESIAN_POINT('Ctrl Pts',(138.073884612861,98.9424887503394,39.3504798559211));
#121181=CARTESIAN_POINT('Ctrl Pts',(138.107194030233,98.9208759393786,39.3040291723121));
#121182=CARTESIAN_POINT('Ctrl Pts',(138.134803748982,98.9027108636655,39.264460186135));
#121183=CARTESIAN_POINT('Ctrl Pts',(138.271912483745,98.8113001797661,39.0625116408191));
#121184=CARTESIAN_POINT('Ctrl Pts',(138.373430785596,98.739731008378,38.8953205333383));
#121185=CARTESIAN_POINT('Ctrl Pts',(138.530323397096,98.6238209738451,38.6067811790088));
#121186=CARTESIAN_POINT('Ctrl Pts',(138.589977059308,98.5781865264246,38.4881789190789));
#121187=CARTESIAN_POINT('Ctrl Pts',(138.664367779376,98.519551629389,38.3284015901006));
#121188=CARTESIAN_POINT('Ctrl Pts',(138.682120881347,98.5054152885393,38.2892844104409));
#121189=CARTESIAN_POINT('Ctrl Pts',(138.754883928239,98.4469172675004,38.1248326719613));
#121190=CARTESIAN_POINT('Ctrl Pts',(138.806790347027,98.4037772203502,37.9970988129267));
#121191=CARTESIAN_POINT('Ctrl Pts',(138.858996472181,98.359081520905,37.857292216558));
#121192=CARTESIAN_POINT('Ctrl Pts',(138.862647028214,98.3559487072672,37.8474516383527));
#121193=CARTESIAN_POINT('Ctrl Pts',(138.900113100438,98.3237204988094,37.7457901571028));
#121194=CARTESIAN_POINT('Ctrl Pts',(138.932343551124,98.2953532705307,37.6526849518007));
#121195=CARTESIAN_POINT('Ctrl Pts',(138.992545801913,98.2412322363062,37.467377776838));
#121196=CARTESIAN_POINT('Ctrl Pts',(139.020609118713,98.2154289072873,37.3752198522628));
#121197=CARTESIAN_POINT('Ctrl Pts',(139.055854567658,98.1823479149307,37.2516376405692));
#121198=CARTESIAN_POINT('Ctrl Pts',(139.064546501261,98.1741292852421,37.2204594177317));
#121199=CARTESIAN_POINT('Ctrl Pts',(139.132038919608,98.109852876642,36.9727473652467));
#121200=CARTESIAN_POINT('Ctrl Pts',(139.182417024459,98.0590987378949,36.753695178529));
#121201=CARTESIAN_POINT('Ctrl Pts',(139.250856161985,97.9865057418914,36.400892260052));
#121202=CARTESIAN_POINT('Ctrl Pts',(139.273732728724,97.9612960444361,36.2686388905028));
#121203=CARTESIAN_POINT('Ctrl Pts',(139.296903369228,97.9348342781191,36.1183602608727));
#121204=CARTESIAN_POINT('Ctrl Pts',(139.29952598444,97.9318237607653,36.1010800823736));
#121205=CARTESIAN_POINT('Ctrl Pts',(139.335207059858,97.8906568976179,35.8622403555436));
#121206=CARTESIAN_POINT('Ctrl Pts',(139.361849924037,97.8573771247259,35.638615548294));
#121207=CARTESIAN_POINT('Ctrl Pts',(139.398174922561,97.8081747881324,35.2597093382411));
#121208=CARTESIAN_POINT('Ctrl Pts',(139.410557388553,97.7900977130423,35.1053166026206));
#121209=CARTESIAN_POINT('Ctrl Pts',(139.421052919297,97.7736050018176,34.9502875295861));
#121210=CARTESIAN_POINT('Ctrl Pts',(142.103972297267,90.865628005571,29.8886707718455));
#121211=CARTESIAN_POINT('Ctrl Pts',(142.409097605334,90.7776942155312,30.2662189828037));
#121212=CARTESIAN_POINT('Ctrl Pts',(142.424629530992,90.6729293425632,30.7480502749756));
#121213=CARTESIAN_POINT('Ctrl Pts',(142.097239763461,91.4495326040733,29.9914948521707));
#121214=CARTESIAN_POINT('Ctrl Pts',(142.413146683877,91.4064652733989,30.375603170733));
#121215=CARTESIAN_POINT('Ctrl Pts',(142.436840699736,91.3300674831345,30.867137275469));
#121216=CARTESIAN_POINT('Ctrl Pts',(142.026832631623,92.0336138759922,30.0422859438485));
#121217=CARTESIAN_POINT('Ctrl Pts',(142.351324052257,92.0344151604366,30.4321558955928));
#121218=CARTESIAN_POINT('Ctrl Pts',(142.37745309666,91.9830672020434,30.9351528036221));
#121219=CARTESIAN_POINT('Ctrl Pts',(141.828522063769,92.8891841026027,30.0671200431285));
#121220=CARTESIAN_POINT('Ctrl Pts',(142.16109683209,92.9517280836035,30.4643504386382));
#121221=CARTESIAN_POINT('Ctrl Pts',(142.184275292432,92.934562290694,30.9851232999589));
#121222=CARTESIAN_POINT('Ctrl Pts',(141.750260080914,93.1636899550866,30.0673999877771));
#121223=CARTESIAN_POINT('Ctrl Pts',(142.084517078077,93.2464026720564,30.4668203096666));
#121224=CARTESIAN_POINT('Ctrl Pts',(142.105964514566,93.2390731034062,30.9934582344937));
#121225=CARTESIAN_POINT('Ctrl Pts',(141.565179603879,93.7064725962537,30.0553157231874));
#121226=CARTESIAN_POINT('Ctrl Pts',(141.900894839587,93.8290383468683,30.4587572311796));
#121227=CARTESIAN_POINT('Ctrl Pts',(141.917364189232,93.8397613198415,30.9971062503735));
#121228=CARTESIAN_POINT('Ctrl Pts',(141.459483823369,93.9718396565431,30.0430892935524));
#121229=CARTESIAN_POINT('Ctrl Pts',(141.79488403367,94.1139246949974,30.4483117930722));
#121230=CARTESIAN_POINT('Ctrl Pts',(141.808231392058,94.1327256635388,30.9924726348258));
#121231=CARTESIAN_POINT('Ctrl Pts',(141.222572956145,94.4909539310367,30.0092111985024));
#121232=CARTESIAN_POINT('Ctrl Pts',(141.555204847563,94.6713235425886,30.4176338147092));
#121233=CARTESIAN_POINT('Ctrl Pts',(141.561262057378,94.704548171647,30.9731169004457));
#121234=CARTESIAN_POINT('Ctrl Pts',(141.091355115252,94.7446996384608,29.9875489632835));
#121235=CARTESIAN_POINT('Ctrl Pts',(141.421458814719,94.9438150695955,30.3973649775428));
#121236=CARTESIAN_POINT('Ctrl Pts',(141.423422116743,94.983403981791,30.9583846368341));
#121237=CARTESIAN_POINT('Ctrl Pts',(140.803323484838,95.2405860014776,29.9367069965393));
#121238=CARTESIAN_POINT('Ctrl Pts',(141.125990514642,95.476422708372,30.3489788226789));
#121239=CARTESIAN_POINT('Ctrl Pts',(141.119000244968,95.5271223993669,30.9206373903882));
#121240=CARTESIAN_POINT('Ctrl Pts',(140.645585078141,95.4839602299364,29.9073444036869));
#121241=CARTESIAN_POINT('Ctrl Pts',(140.963252350137,95.7378063516757,30.320665432655));
#121242=CARTESIAN_POINT('Ctrl Pts',(140.951430166394,95.7933293285414,30.8974691883089));
#121243=CARTESIAN_POINT('Ctrl Pts',(140.127492536438,96.2035183540842,29.8087177196401));
#121244=CARTESIAN_POINT('Ctrl Pts',(140.425303281719,96.5116167116731,30.2246353959939));
#121245=CARTESIAN_POINT('Ctrl Pts',(140.398667843148,96.5784720988468,30.8163117817342));
#121246=CARTESIAN_POINT('Ctrl Pts',(139.734363226826,96.6472180156336,29.731365680498));
#121247=CARTESIAN_POINT('Ctrl Pts',(140.014059392912,96.9874801828049,30.1484023726396));
#121248=CARTESIAN_POINT('Ctrl Pts',(139.976198240325,97.0598835009834,30.7485145283713));
#121249=CARTESIAN_POINT('Ctrl Pts',(139.298941488802,97.0507799814947,29.6459481243397));
#121250=CARTESIAN_POINT('Ctrl Pts',(139.556001000856,97.4191011747304,30.0637416368545));
#121251=CARTESIAN_POINT('Ctrl Pts',(139.505672917941,97.4949976725034,30.6703698063835));
#121252=CARTESIAN_POINT('',(142.426027494141,90.7865369976291,30.7681399523439));
#121253=CARTESIAN_POINT('Origin',(140.926941253612,90.7865369976299,30.8204891973976));
#121254=CARTESIAN_POINT('Ctrl Pts',(139.59753723554,97.4088774579658,30.6855941945063));
#121255=CARTESIAN_POINT('Ctrl Pts',(139.879813724015,97.1406054750924,30.7322633555936));
#121256=CARTESIAN_POINT('Ctrl Pts',(140.143293500625,96.8561171724941,30.7748954336094));
#121257=CARTESIAN_POINT('Ctrl Pts',(140.388091947838,96.5552251894448,30.8129702826227));
#121258=CARTESIAN_POINT('Ctrl Pts',(140.521459996218,96.3912969578338,30.8337137487808));
#121259=CARTESIAN_POINT('Ctrl Pts',(140.649282457491,96.2224993260886,30.8531048034553));
#121260=CARTESIAN_POINT('Ctrl Pts',(140.771572998038,96.0487980930427,30.8710608700065));
#121261=CARTESIAN_POINT('Ctrl Pts',(140.781691109099,96.0344263488375,30.8725465243734));
#121262=CARTESIAN_POINT('Ctrl Pts',(140.791768952484,96.0200225828694,30.8740217112422));
#121263=CARTESIAN_POINT('Ctrl Pts',(140.801806020414,96.0055877175961,30.8754862506968));
#121264=CARTESIAN_POINT('Ctrl Pts',(140.902904127967,95.8601929098642,30.890237786536));
#121265=CARTESIAN_POINT('Ctrl Pts',(140.999845968332,95.7116784622233,30.9039078308315));
#121266=CARTESIAN_POINT('Ctrl Pts',(141.092218990223,95.5608003616263,30.9163284994765));
```
