## Supplementary Material 4 for "De novo Powered Air-Purifying Respirator Design and Fabrication for Pandemic Response": Pelican Case PAPR Assembly.step (part 10 of 22)

```
#121267=CARTESIAN_POINT('Ctrl Pts',(141.153969887767,95.45993911512,30.9246316535924));
#121268=CARTESIAN_POINT('Ctrl Pts',(141.213678437866,95.3580205735202,30.9323763347956));
#121269=CARTESIAN_POINT('Ctrl Pts',(141.271211187334,95.2552630815079,30.9395096555865));
#121270=CARTESIAN_POINT('Ctrl Pts',(141.278299138949,95.2426035069483,30.9403884704022));
#121271=CARTESIAN_POINT('Ctrl Pts',(141.285356197372,95.2299282791508,30.9412583350001));
#121272=CARTESIAN_POINT('Ctrl Pts',(141.292382415207,95.2172372825203,30.9421191621173));
#121273=CARTESIAN_POINT('Ctrl Pts',(141.436258179215,94.9573639226103,30.9597463069162));
#121274=CARTESIAN_POINT('Ctrl Pts',(141.567039327522,94.6911717061118,30.9735694463562));
#121275=CARTESIAN_POINT('Ctrl Pts',(141.684746690909,94.4186368242313,30.9827928210573));
#121276=CARTESIAN_POINT('Ctrl Pts',(141.689242768186,94.4082267882379,30.9831451270152));
#121277=CARTESIAN_POINT('Ctrl Pts',(141.693719775941,94.3978075019315,30.9834907359563));
#121278=CARTESIAN_POINT('Ctrl Pts',(141.698177691573,94.3873789512094,30.9838295795466));
#121279=CARTESIAN_POINT('Ctrl Pts',(141.797848432167,94.1542158634468,30.9914054949247));
#121280=CARTESIAN_POINT('Ctrl Pts',(141.887946741471,93.9164992081489,30.9956035913063));
#121281=CARTESIAN_POINT('Ctrl Pts',(141.968280521696,93.6739211808409,30.9956684999597));
#121282=CARTESIAN_POINT('Ctrl Pts',(141.983073439877,93.6292520901988,30.9956804524459));
#121283=CARTESIAN_POINT('Ctrl Pts',(141.997535133689,93.5844180974306,30.9955522105871));
#121284=CARTESIAN_POINT('Ctrl Pts',(142.011664236909,93.539417199104,30.9952789935901));
#121285=CARTESIAN_POINT('Ctrl Pts',(142.086365708095,93.3014945753175,30.9938344778759));
#121286=CARTESIAN_POINT('Ctrl Pts',(142.15104806249,93.0609225942922,30.9883057540346));
#121287=CARTESIAN_POINT('Ctrl Pts',(142.205496309628,92.8195256462821,30.9781008628602));
#121288=CARTESIAN_POINT('Ctrl Pts',(142.219748609923,92.7563379042665,30.975429644205));
#121289=CARTESIAN_POINT('Ctrl Pts',(142.233299447819,92.6930936604338,30.9724379058235));
#121290=CARTESIAN_POINT('Ctrl Pts',(142.24614443801,92.6298257373208,30.969114759889));
#121291=CARTESIAN_POINT('Ctrl Pts',(142.247090384132,92.6251664852996,30.9688700328038));
#121292=CARTESIAN_POINT('Ctrl Pts',(142.248032613044,92.6205068338046,30.9686235340614));
#121293=CARTESIAN_POINT('Ctrl Pts',(142.248971124693,92.6158467826363,30.9683752570644));
#121294=CARTESIAN_POINT('Ctrl Pts',(142.312239299826,92.3016973167197,30.9516380833345));
#121295=CARTESIAN_POINT('Ctrl Pts',(142.358602555627,91.9858025805624,30.926833052536));
#121296=CARTESIAN_POINT('Ctrl Pts',(142.388007143475,91.6683266630063,30.8919419167761));
#121297=CARTESIAN_POINT('Ctrl Pts',(142.415110483767,91.3756968913332,30.8597814141168));
#121298=CARTESIAN_POINT('Ctrl Pts',(142.427805372473,91.0817236959865,30.8190517265611));
#121299=CARTESIAN_POINT('Ctrl Pts',(142.426027494141,90.7865369976304,30.7681399523438));
#121300=CARTESIAN_POINT('Ctrl Pts',(139.552549344548,97.5255905872532,32.2269364684207));
#121301=CARTESIAN_POINT('Ctrl Pts',(138.745844669112,98.2766197151737,32.1553363430186));
#121302=CARTESIAN_POINT('Ctrl Pts',(138.075495184012,97.3999729623609,32.2007874257424));
#121303=CARTESIAN_POINT('Ctrl Pts',(139.567665638788,97.4868876756867,31.7131463241454));
#121304=CARTESIAN_POINT('Ctrl Pts',(138.760761146511,98.244168814448,31.6399146457812));
#121305=CARTESIAN_POINT('Ctrl Pts',(138.087643653467,97.3640385640135,31.6869972815262));
#121306=CARTESIAN_POINT('Ctrl Pts',(139.582662252078,97.4479845549331,31.1993655133907));
#121307=CARTESIAN_POINT('Ctrl Pts',(138.775558391223,98.2116750696292,31.1256213293808));
#121308=CARTESIAN_POINT('Ctrl Pts',(138.099668105506,97.3279418018502,31.1732164707879));
#121309=CARTESIAN_POINT('Ctrl Pts',(139.597535948331,97.4088761148649,30.6855942594885));
#121310=CARTESIAN_POINT('Ctrl Pts',(138.790234335683,98.1791435675804,30.6125337126933));
#121311=CARTESIAN_POINT('Ctrl Pts',(138.111565583392,97.2916787956375,30.6594452168128));
#121312=CARTESIAN_POINT('Origin',(-725.607830919608,-1346.69018113205,115.559867271893));
#121313=CARTESIAN_POINT('Origin',(140.916680864364,1.26157769443283,30.5266700920984));
#121314=CARTESIAN_POINT('',(142.415767104892,88.0947017956738,30.4743208470447));
#121315=CARTESIAN_POINT('',(142.415767104892,-77.8721802575746,30.4743208470447));
#121316=CARTESIAN_POINT('',(142.415767104892,1.26157769443283,30.4743208470447));
#121317=CARTESIAN_POINT('Origin',(140.916680864364,-77.8721802575746,30.5266700920985));
#121318=CARTESIAN_POINT('Origin',(140.916680864364,88.0947017956738,30.5266700920984));
#121319=CARTESIAN_POINT('Ctrl Pts',(142.42647286895,90.8478345430381,30.7808938181782));
#121320=CARTESIAN_POINT('Ctrl Pts',(142.40953963894,90.9498408248301,30.2959895547264));
#121321=CARTESIAN_POINT('Ctrl Pts',(142.100639836694,91.0317524237147,29.9169178653363));
#121322=CARTESIAN_POINT('Ctrl Pts',(142.419668308982,89.9198139312023,30.5860367154679));
#121323=CARTESIAN_POINT('Ctrl Pts',(142.403504920286,89.9936325293135,30.1231778229771));
#121324=CARTESIAN_POINT('Ctrl Pts',(142.124390100799,90.045496626349,29.7495069001778));
#121325=CARTESIAN_POINT('Ctrl Pts',(142.415586068451,88.981882696641,30.4691366416716));
#121326=CARTESIAN_POINT('Ctrl Pts',(142.400177607058,89.0204014070343,30.0278960389962));
#121327=CARTESIAN_POINT('Ctrl Pts',(142.14901657922,89.0454339351441,29.6649161801839));
#121328=CARTESIAN_POINT('Ctrl Pts',(142.415773277954,88.0319918070505,30.4744976203946));
#121329=CARTESIAN_POINT('Ctrl Pts',(142.401260592058,88.0295770594184,30.058908671232));
#121330=CARTESIAN_POINT('Ctrl Pts',(142.174832770947,88.0275075132801,29.7101155565071));
#121331=CARTESIAN_POINT('Ctrl Pts',(142.426027494141,90.7865369976291,30.7681399523437));
#121332=CARTESIAN_POINT('Ctrl Pts',(142.42325046057,90.4007839529244,30.6886161156304));
#121333=CARTESIAN_POINT('Ctrl Pts',(142.420950716467,90.0135371477785,30.6227600610302));
#121334=CARTESIAN_POINT('Ctrl Pts',(142.417727951224,89.2818859422342,30.530472139248));
#121335=CARTESIAN_POINT('Ctrl Pts',(142.416673206296,88.9378936516904,30.5002681963311));
#121336=CARTESIAN_POINT('Ctrl Pts',(142.41589696977,88.4267849114303,30.4780396905894));
#121337=CARTESIAN_POINT('Ctrl Pts',(142.415767104892,88.2609465445164,30.4743208470446));
#121338=CARTESIAN_POINT('Ctrl Pts',(142.415767104892,88.0947017956739,30.4743208470446));
#121339=CARTESIAN_POINT('Ctrl Pts',(142.415771844095,-77.8254869571491,
30.4744565600545));
#121340=CARTESIAN_POINT('Ctrl Pts',(142.401226169733,-77.8230113838469,
30.0579229448519));
#121341=CARTESIAN_POINT('Ctrl Pts',(142.173874059514,-77.820890760798,29.708602558762));
#121342=CARTESIAN_POINT('Ctrl Pts',(142.415582618796,-78.7572960092495,
30.4690378564587));
#121343=CARTESIAN_POINT('Ctrl Pts',(142.400525631775,-78.806680231884,30.0378621626495));
#121344=CARTESIAN_POINT('Ctrl Pts',(142.159176861344,-78.8444897469436,
29.6803885855209));
#121345=CARTESIAN_POINT('Ctrl Pts',(142.421069083549,-79.665732094068,30.6261496507702));
#121346=CARTESIAN_POINT('Ctrl Pts',(142.40562864325,-79.7636114434268,30.183993291704));
#121347=CARTESIAN_POINT('Ctrl Pts',(142.143927650036,-79.8382954909218,
29.8215723707814));
#121348=CARTESIAN_POINT('Ctrl Pts',(142.430579481903,-80.5542578957159,
30.898491826839));
#121349=CARTESIAN_POINT('Ctrl Pts',(142.414727200786,-80.6936182260158,
30.4445418896497));
#121350=CARTESIAN_POINT('Ctrl Pts',(142.128386419118,-80.807563602336,30.0829220773386));
#121351=CARTESIAN_POINT('',(142.430106091235,-80.5096981847659,30.8849356917706));
#121352=CARTESIAN_POINT('Origin',(140.931019850706,-80.5096981847659,30.9372849368242));
#121353=CARTESIAN_POINT('Ctrl Pts',(142.415767104892,-77.8721802575746,
30.4743208470447));
#121354=CARTESIAN_POINT('Ctrl Pts',(142.415767104892,-78.1603907756671,
30.4743208470447));
#121355=CARTESIAN_POINT('Ctrl Pts',(142.416308188414,-78.4461862664839,
30.4898154518112));
#121356=CARTESIAN_POINT('Ctrl Pts',(142.418459595147,-79.037344749504,30.5514236799395));
#121357=CARTESIAN_POINT('Ctrl Pts',(142.420156366223,-79.3423219164065,
30.6000128462422));
#121358=CARTESIAN_POINT('Ctrl Pts',(142.42449109747,-79.9352699507252,30.7241433081484));
#121359=CARTESIAN_POINT('Ctrl Pts',(142.427087693054,-80.2234255196409,
30.7985000769606));
#121360=CARTESIAN_POINT('Ctrl Pts',(142.430106091235,-80.5096981847658,
30.8849356917702));
#121361=CARTESIAN_POINT('Ctrl Pts',(137.946410364606,-88.1753702220522,
33.5812267074494));
#121362=CARTESIAN_POINT('Ctrl Pts',(138.439505596014,-88.217461160777,33.7456986212193));
#121363=CARTESIAN_POINT('Ctrl Pts',(138.820927826344,-87.9412940317586,
33.9697865975119));
#121364=CARTESIAN_POINT('Ctrl Pts',(138.035202929192,-88.0540229889058,
33.1915162824194));
#121365=CARTESIAN_POINT('Ctrl Pts',(138.582848414838,-88.1071133177144,
33.3366660830976));
#121366=CARTESIAN_POINT('Ctrl Pts',(138.999753410465,-87.7891755608531,
33.5571293326574));
#121367=CARTESIAN_POINT('Ctrl Pts',(138.095269861396,-87.945157029748,32.7909671442753));
#121368=CARTESIAN_POINT('Ctrl Pts',(138.689158779074,-88.0159478959251,
32.9210804961603));
#121369=CARTESIAN_POINT('Ctrl Pts',(139.137477390397,-87.657275833106,33.1344363633183));
#121370=CARTESIAN_POINT('Ctrl Pts',(138.185708408105,-87.7434023509289,
31.9780250573243));
#121371=CARTESIAN_POINT('Ctrl Pts',(138.865376147602,-87.8561450862159,
32.0802349749854));
#121372=CARTESIAN_POINT('Ctrl Pts',(139.370085328782,-87.4192777550079,
32.2786034008496));
#121373=CARTESIAN_POINT('Ctrl Pts',(138.215409750878,-87.6507201062017,
31.5653796525736));
#121374=CARTESIAN_POINT('Ctrl Pts',(138.933687512832,-87.7882529333287,
31.6542073176121));
#121375=CARTESIAN_POINT('Ctrl Pts',(139.464081651902,-87.3134687198967,
31.8450929225093));
#121376=CARTESIAN_POINT('Ctrl Pts',(138.235115755695,-87.5644540407019,
31.1486314373049));
#121377=CARTESIAN_POINT('Ctrl Pts',(138.988790464247,-87.7299882884249,
31.2294963294647));
#121378=CARTESIAN_POINT('Ctrl Pts',(139.5437016536,-87.2178395079825,31.4076628428549));
#121379=CARTESIAN_POINT('',(138.838685185506,-87.9261339198581,33.9283265060377));
#121380=CARTESIAN_POINT('Ctrl Pts',(139.535602869442,-87.2275251711375,
31.4515144847093));
#121381=CARTESIAN_POINT('Ctrl Pts',(139.456592513376,-87.3219492178826,
31.8801192425094));
#121382=CARTESIAN_POINT('Ctrl Pts',(139.36387813714,-87.4257689613484,32.3025476693195));
#121383=CARTESIAN_POINT('Ctrl Pts',(139.13811994791,-87.6564535540012,33.1304776056118));
#121384=CARTESIAN_POINT('Ctrl Pts',(139.005743360911,-87.7831012517989,
33.5362146394016));
#121385=CARTESIAN_POINT('Ctrl Pts',(138.838685185506,-87.9261339198581,
33.9283265060377));
#121386=CARTESIAN_POINT('Origin',(137.936512564955,-86.7289104155486,33.9806757510914));
#121387=CARTESIAN_POINT('Ctrl Pts',(142.426997487907,-80.3388535444003,
30.8410025993805));
#121388=CARTESIAN_POINT('Ctrl Pts',(142.413862104064,-80.4814208224324,
30.3883507067973));
#121389=CARTESIAN_POINT('Ctrl Pts',(142.130175696073,-80.6031097628291,
30.02765039078));
#121390=CARTESIAN_POINT('Ctrl Pts',(142.445457096923,-81.0079595842623,
31.016699808266));
#121391=CARTESIAN_POINT('Ctrl Pts',(142.421440082987,-81.1286811578975,
30.5605474050473));
#121392=CARTESIAN_POINT('Ctrl Pts',(142.131479593199,-81.2134609775431,
30.1961232336831));
#121393=CARTESIAN_POINT('Ctrl Pts',(142.390266098318,-81.6766468283103,
31.1527211606144));
#121394=CARTESIAN_POINT('Ctrl Pts',(142.359974245426,-81.7771150876324,
30.6934958046534));
#121395=CARTESIAN_POINT('Ctrl Pts',(142.06780323718,-81.8255899769113,30.3259950726276));
#121396=CARTESIAN_POINT('Ctrl Pts',(142.138302662227,-82.9508890687868,
31.3553316543607));
#121397=CARTESIAN_POINT('Ctrl Pts',(142.102986260959,-83.0142381165428,
30.8916932212803));
#121398=CARTESIAN_POINT('Ctrl Pts',(141.815954751437,-82.9955693232963,
30.5199475148106));
#121399=CARTESIAN_POINT('Ctrl Pts',(141.950529961557,-83.5622255138876,
31.4268289457518));
#121400=CARTESIAN_POINT('Ctrl Pts',(141.915997867406,-83.6085947855836,
30.9617984267248));
#121401=CARTESIAN_POINT('Ctrl Pts',(141.635654965231,-83.5584769995339,
30.5886866849565));
#121402=CARTESIAN_POINT('Ctrl Pts',(141.457466440136,-84.7184731538053,
31.5188746800197));
#121403=CARTESIAN_POINT('Ctrl Pts',(141.430089493959,-84.7340073731774,
31.0531446583262));
#121404=CARTESIAN_POINT('Ctrl Pts',(141.171639860995,-84.6259836013128,
30.6788045429794));
#121405=CARTESIAN_POINT('Ctrl Pts',(141.151361799257,-85.2711955609787,
31.5409030424723));
#121406=CARTESIAN_POINT('Ctrl Pts',(141.130391350432,-85.2725553770435,
31.0758440337341));
#121407=CARTESIAN_POINT('Ctrl Pts',(140.887031482129,-85.1377408203574,
30.7015927531678));
#121408=CARTESIAN_POINT('Ctrl Pts',(140.383599297745,-86.3655300232765,
31.5350016205805));
#121409=CARTESIAN_POINT('Ctrl Pts',(140.382029936425,-86.3400676732294,
31.0735948716792));
#121410=CARTESIAN_POINT('Ctrl Pts',(140.179368281256,-86.1541121603491,
30.7011223988883));
#121411=CARTESIAN_POINT('Ctrl Pts',(139.92322571406,-86.8831046217768,31.5024518418732));
#121412=CARTESIAN_POINT('Ctrl Pts',(139.93501348021,-86.8456517729443,31.0442033043807));
#121413=CARTESIAN_POINT('Ctrl Pts',(139.757974156543,-86.6366959467547,
30.6735049000745));
#121414=CARTESIAN_POINT('Ctrl Pts',(139.404405876321,-87.3471817712541,
31.4351535152855));
#121415=CARTESIAN_POINT('Ctrl Pts',(139.432953136668,-87.3001731838123,
30.9809720935371));
#121416=CARTESIAN_POINT('Ctrl Pts',(139.285933234162,-87.0715110829768,
30.6129974028588));
#121417=CARTESIAN_POINT('Ctrl Pts',(142.430106091235,-80.5096981847659,
30.8849356917706));
#121418=CARTESIAN_POINT('Ctrl Pts',(142.435554346695,-81.1272730767287,
31.0409533150939));
#121419=CARTESIAN_POINT('Ctrl Pts',(142.378060905983,-81.7419012705735,
31.1632970391609));
#121420=CARTESIAN_POINT('Ctrl Pts',(142.135380183331,-82.9620550293781,
31.3567575971139));
#121421=CARTESIAN_POINT('Ctrl Pts',(141.946936918898,-83.5723352530679,
31.4277907272814));
#121422=CARTESIAN_POINT('Ctrl Pts',(141.4534596376,-84.7261462773856,31.5191820152139));
#121423=CARTESIAN_POINT('Ctrl Pts',(141.14752169759,-85.2772703032113,31.5409313361594));
#121424=CARTESIAN_POINT('Ctrl Pts',(140.415833254946,-86.318970576123,31.5350488929759));
#121425=CARTESIAN_POINT('Ctrl Pts',(140.000322667225,-86.7953879391831,
31.5076077640795));
#121426=CARTESIAN_POINT('Ctrl Pts',(139.535602869442,-87.2275251711375,
31.4515144847093));
#121427=CARTESIAN_POINT('Ctrl Pts',(135.881457640253,-90.2869091105531,
36.9550334329915));
#121428=CARTESIAN_POINT('Ctrl Pts',(135.886908261634,-90.2684994498291,
36.6279403272036));
#121429=CARTESIAN_POINT('Ctrl Pts',(135.809689156499,-90.142719006208,36.3354082528253));
#121430=CARTESIAN_POINT('Ctrl Pts',(132.301336501789,-92.9754987059407,
36.7440540325203));
#121431=CARTESIAN_POINT('Ctrl Pts',(132.309982370997,-92.9549239280746,
36.4225108982391));
#121432=CARTESIAN_POINT('Ctrl Pts',(132.23315753036,-92.8343619114741,36.1336494170404));
#121433=CARTESIAN_POINT('Ctrl Pts',(128.721523285291,-95.6631691051512,
36.5173593241949));
#121434=CARTESIAN_POINT('Ctrl Pts',(128.730664143215,-95.6424615156555,
36.201309309746));
#121435=CARTESIAN_POINT('Ctrl Pts',(128.656950730301,-95.5250443972058,
35.9163704814829));
#121436=CARTESIAN_POINT('Ctrl Pts',(125.142073073579,-98.3497594565087,
36.2722199239774));
#121437=CARTESIAN_POINT('Ctrl Pts',(125.149150609899,-98.3308419854356,
35.9615510403028));
#121438=CARTESIAN_POINT('Ctrl Pts',(125.081127808123,-98.2146012631009,
35.6808659669102));
#121439=CARTESIAN_POINT('',(135.881457640253,-90.2869091105531,36.9550334329914));
#121440=CARTESIAN_POINT('Origin',(134.979285019702,-89.0896856062436,37.0073826780451));
#121441=CARTESIAN_POINT('Ctrl Pts',(135.881457640253,-90.2869091105531,
36.9550334329915));
#121442=CARTESIAN_POINT('Ctrl Pts',(132.301336501789,-92.9754987059407,
36.7440540325203));
#121443=CARTESIAN_POINT('Ctrl Pts',(128.721523285291,-95.6631691051512,
36.5173593241949));
#121444=CARTESIAN_POINT('Ctrl Pts',(125.142073073579,-98.3497594565087,
36.2722199239774));
#121445=CARTESIAN_POINT('Ctrl Pts',(138.838685185506,-87.9261339198581,
33.9283265060376));
#121446=CARTESIAN_POINT('Ctrl Pts',(138.453597752833,-88.2065535784133,
33.7050122639608));
#121447=CARTESIAN_POINT('Ctrl Pts',(137.955222611493,-88.1632377827839,
33.542092876644));
#121448=CARTESIAN_POINT('Ctrl Pts',(138.700982845107,-88.0469146973927,
34.3174496809586));
#121449=CARTESIAN_POINT('Ctrl Pts',(138.342386586785,-88.3068779978825,
34.0828416657169));
#121450=CARTESIAN_POINT('Ctrl Pts',(137.873468578936,-88.2766357477878,
33.9094582988418));
#121451=CARTESIAN_POINT('Ctrl Pts',(138.544698464648,-88.181091644092,34.6927044766052));
#121452=CARTESIAN_POINT('Ctrl Pts',(138.213053238709,-88.420367279064,34.4494377711495));
#121453=CARTESIAN_POINT('Ctrl Pts',(137.775811908324,-88.3996799668428,
34.2630060281278));
#121454=CARTESIAN_POINT('Ctrl Pts',(138.178525937207,-88.4880781298149,
35.4029460000425));
#121455=CARTESIAN_POINT('Ctrl Pts',(137.904098202784,-88.6834414534048,
35.1414785151743));
#121456=CARTESIAN_POINT('Ctrl Pts',(137.534672315425,-88.673480108511,34.9296752869349));
#121457=CARTESIAN_POINT('Ctrl Pts',(137.966851341878,-88.6623219569682,
35.7399476312747));
#121458=CARTESIAN_POINT('Ctrl Pts',(137.723032695036,-88.83424631185,35.4699412744881));
#121459=CARTESIAN_POINT('Ctrl Pts',(137.389897782759,-88.8254603000541,
35.2447033420177));
#121460=CARTESIAN_POINT('Ctrl Pts',(137.601177560749,-88.9569096150525,
36.1752241080666));
#121461=CARTESIAN_POINT('Ctrl Pts',(137.405603455052,-89.0919230503148,
35.8925009219458));
#121462=CARTESIAN_POINT('Ctrl Pts',(137.129054693957,-89.0754438270581,
35.6484434424005));
#121463=CARTESIAN_POINT('Ctrl Pts',(137.470854059747,-89.0609779943297,
36.3093008325906));
#121464=CARTESIAN_POINT('Ctrl Pts',(137.292065853201,-89.1831518725601,
36.0222215026396));
#121465=CARTESIAN_POINT('Ctrl Pts',(137.034552802956,-89.1627352860119,
35.7722014330159));
#121466=CARTESIAN_POINT('Ctrl Pts',(137.188475907558,-89.2842490497374,
36.549065853208));
#121467=CARTESIAN_POINT('Ctrl Pts',(137.044894453065,-89.3795047894363,
36.2531141817251));
#121468=CARTESIAN_POINT('Ctrl Pts',(136.826080673232,-89.3475341037937,
35.991828782354));
#121469=CARTESIAN_POINT('Ctrl Pts',(137.039933653308,-89.4006646900815,
36.6515465309045));
#121470=CARTESIAN_POINT('Ctrl Pts',(136.914250031427,-89.4822488685004,
36.3513735959573));
#121471=CARTESIAN_POINT('Ctrl Pts',(136.714687068215,-89.44272357139,36.0847508692892));
#121472=CARTESIAN_POINT('Ctrl Pts',(136.727918468772,-89.6429564315455,
36.8155567489509));
#121473=CARTESIAN_POINT('Ctrl Pts',(136.638948087223,-89.6965100962105,
36.5070339387762));
#121474=CARTESIAN_POINT('Ctrl Pts',(136.476956026807,-89.6382884032945,
36.230927477489));
#121475=CARTESIAN_POINT('Ctrl Pts',(136.56205259061,-89.7706578147137,36.8775909482466));
#121476=CARTESIAN_POINT('Ctrl Pts',(136.492016636477,-89.8097667978767,
36.5650300624771));
#121477=CARTESIAN_POINT('Ctrl Pts',(136.34874028691,-89.740099235632,36.2845828807815));
#121478=CARTESIAN_POINT('Ctrl Pts',(136.225435870138,-90.0275722271756,
36.9520444453682));
#121479=CARTESIAN_POINT('Ctrl Pts',(136.193227033569,-90.0378422880984,
36.6318416965949));
#121480=CARTESIAN_POINT('Ctrl Pts',(136.084772335528,-89.9423219049685,
36.3442867287178));
#121481=CARTESIAN_POINT('Ctrl Pts',(136.054649727096,-90.1568457901699,
36.9652397814264));
#121482=CARTESIAN_POINT('Ctrl Pts',(136.041159756669,-90.1528541141951,
36.6414679626666));
#121483=CARTESIAN_POINT('Ctrl Pts',(135.949047355383,-90.0428215288358,
36.351075879762));
#121484=CARTESIAN_POINT('Ctrl Pts',(135.881457640253,-90.286909110553,36.9550334329919));
#121485=CARTESIAN_POINT('Ctrl Pts',(135.886908261634,-90.2684994498287,
36.627940327204));
#121486=CARTESIAN_POINT('Ctrl Pts',(135.8096891565,-90.1427190062073,36.3354082528256));
#121487=CARTESIAN_POINT('Ctrl Pts',(138.838685185506,-87.9261339198581,
33.9283265060377));
#121488=CARTESIAN_POINT('Ctrl Pts',(138.70097341798,-88.0469229657042,34.3174763121149));
#121489=CARTESIAN_POINT('Ctrl Pts',(138.544698462106,-88.1810916459294,
34.6927044748178));
#121490=CARTESIAN_POINT('Ctrl Pts',(138.361612199743,-88.3345848878034,
35.0478252373456));
#121491=CARTESIAN_POINT('Ctrl Pts',(138.17852593738,-88.4880781296774,35.4029459998735));
#121492=CARTESIAN_POINT('Ctrl Pts',(137.966851338635,-88.6623219592377,
35.7399476272861));
#121493=CARTESIAN_POINT('Ctrl Pts',(137.723068820098,-88.8587137297399,
36.0301319477882));
#121494=CARTESIAN_POINT('Ctrl Pts',(137.601177560829,-88.9569096149911,
36.1752241080393));
#121495=CARTESIAN_POINT('Ctrl Pts',(137.470854057153,-89.0609779961438,
36.3093008293739));
#121496=CARTESIAN_POINT('Ctrl Pts',(137.329664982644,-89.172613522714,36.4291833410773));
#121497=CARTESIAN_POINT('Ctrl Pts',(137.188475908135,-89.2842490492843,
36.5490658527808));
#121498=CARTESIAN_POINT('Ctrl Pts',(137.039933652343,-89.4006646907071,
36.6515465285766));
#121499=CARTESIAN_POINT('Ctrl Pts',(136.883926060621,-89.5218105610774,
36.7335516387405));
#121500=CARTESIAN_POINT('Ctrl Pts',(136.727918468899,-89.6429564314477,
36.8155567489044));
#121501=CARTESIAN_POINT('Ctrl Pts',(136.562052590544,-89.7706578147641,
36.8775909482608));
#121502=CARTESIAN_POINT('Ctrl Pts',(136.393744230314,-89.8991150209739,
36.9148176964341));
#121503=CARTESIAN_POINT('Ctrl Pts',(136.225435870083,-90.0275722271837,
36.9520444446074));
#121504=CARTESIAN_POINT('Ctrl Pts',(136.054652064973,-90.1568440344622,
36.9652399188461));
#121505=CARTESIAN_POINT('Ctrl Pts',(135.881457640253,-90.286909110553,36.9550334329914));
#121506=CARTESIAN_POINT('Ctrl Pts',(-79.8980589584901,106.403298827422,
37.8074754422706));
#121507=CARTESIAN_POINT('Ctrl Pts',(-79.8014166000291,105.399395906091,
37.8337635654317));
#121508=CARTESIAN_POINT('Ctrl Pts',(-79.8022715926127,105.434685945832,
38.8420322639487));
#121509=CARTESIAN_POINT('Ctrl Pts',(-76.8576795726091,106.695785368412,
37.7998164126482));
#121510=CARTESIAN_POINT('Ctrl Pts',(-76.7931601263088,105.688873498508,
37.8261833279043));
#121511=CARTESIAN_POINT('Ctrl Pts',(-76.7937231889584,105.724107511844,
38.8343732343283));
#121512=CARTESIAN_POINT('Ctrl Pts',(-73.8032916638838,106.842364104133,
37.7959781133709));
#121513=CARTESIAN_POINT('Ctrl Pts',(-73.7710318276988,105.833944836573,
37.8223845011398));
#121514=CARTESIAN_POINT('Ctrl Pts',(-73.7713133256742,105.869150225316,
38.830534935049));
#121515=CARTESIAN_POINT('Ctrl Pts',(-70.7488759905117,106.842364104027,
37.7959781133737));
#121516=CARTESIAN_POINT('Ctrl Pts',(-70.7488759905117,105.833944836403,
37.8223845012246));
#121517=CARTESIAN_POINT('Ctrl Pts',(-70.7488759905117,105.869150225316,
38.8305349350518));
#121518=CARTESIAN_POINT('Origin',(-70.7480135731812,11.3723408390761,41.3312257873026));
#121519=CARTESIAN_POINT('Ctrl Pts',(-124.364695470078,101.081414181913,
37.0634026830919));
#121520=CARTESIAN_POINT('Ctrl Pts',(-124.089975216745,101.114574443456,
37.2546020444332));
#121521=CARTESIAN_POINT('Ctrl Pts',(-123.890573801421,101.343200783906,
37.3998664994404));
#121522=CARTESIAN_POINT('Ctrl Pts',(-119.725813233154,101.292964698935,
30.3613574002865));
#121523=CARTESIAN_POINT('Ctrl Pts',(-119.434324639449,101.327208137064,
30.5374086443831));
#121524=CARTESIAN_POINT('Ctrl Pts',(-119.236483568481,101.561450480179,
30.6876879823461));
#121525=CARTESIAN_POINT('Ctrl Pts',(-115.364527664039,101.470841873593,
23.4613824741078));
#121526=CARTESIAN_POINT('Ctrl Pts',(-115.059078155753,101.505948539806,
23.6237214581788));
#121527=CARTESIAN_POINT('Ctrl Pts',(-114.857967582429,101.747248807778,
23.775599056235));
#121528=CARTESIAN_POINT('Ctrl Pts',(-111.403822379994,101.602176738085,
16.3342040855927));
#121529=CARTESIAN_POINT('Ctrl Pts',(-111.094780039053,101.637981213586,
16.506572661382));
#121530=CARTESIAN_POINT('Ctrl Pts',(-110.876666027524,101.889167421297,
16.632414700924));
#121531=CARTESIAN_POINT('',(-123.806018695946,101.106789384942,36.2533284603415));
#121532=CARTESIAN_POINT('Ctrl Pts',(-123.806018695946,101.106789384942,
36.2533284603411));
#121533=CARTESIAN_POINT('Ctrl Pts',(-122.197876663031,101.179533455673,
33.9130475033486));
#121534=CARTESIAN_POINT('Ctrl Pts',(-120.624374906309,101.248112605524,
31.5491237950024));
#121535=CARTESIAN_POINT('Ctrl Pts',(-117.671387980587,101.371097219805,
26.9497739266338));
#121536=CARTESIAN_POINT('Ctrl Pts',(-116.286198546498,101.426179649946,
24.717987993246));
#121537=CARTESIAN_POINT('Ctrl Pts',(-113.897317512782,101.515965170796,
20.7205980082362));
#121538=CARTESIAN_POINT('Ctrl Pts',(-112.878420990061,101.552455636793,
18.9642096547459));
#121539=CARTESIAN_POINT('Ctrl Pts',(-111.88392035717,101.586095937418,17.1935374992541));
#121540=CARTESIAN_POINT('Origin',(-123.90180606182,102.10157921484,36.2184289636348));
#121541=CARTESIAN_POINT('Ctrl Pts',(-108.797226891215,101.182770466206,
13.9340454987736));
#121542=CARTESIAN_POINT('Ctrl Pts',(-108.612813127706,101.799305515288,
14.2928645705387));
#121543=CARTESIAN_POINT('Ctrl Pts',(-108.219727493232,101.858917829051,
14.9131911661314));
#121544=CARTESIAN_POINT('Ctrl Pts',(-110.278909822701,101.071610370095,
14.8820385067514));
#121545=CARTESIAN_POINT('Ctrl Pts',(-110.099631116896,101.689507666588,
15.2439555258445));
#121546=CARTESIAN_POINT('Ctrl Pts',(-109.712518754205,101.74873574764,15.8697244065094));
#121547=CARTESIAN_POINT('Ctrl Pts',(-111.780108334489,100.958135398654,
15.8064806867543));
#121548=CARTESIAN_POINT('Ctrl Pts',(-111.604602653786,101.577102170107,
16.1705423650338));
#121549=CARTESIAN_POINT('Ctrl Pts',(-111.223475576384,101.635926848912,
16.8012400971697));
#121550=CARTESIAN_POINT('Ctrl Pts',(-113.293604274647,100.843130583398,
16.7115120545567));
#121551=CARTESIAN_POINT('Ctrl Pts',(-113.121294252792,101.462875071694,
17.0773731310179));
#121552=CARTESIAN_POINT('Ctrl Pts',(-112.74568473583,101.521316788712,17.7122986055059));
#121553=CARTESIAN_POINT('Origin',(-212.10905220081,86.0608589212189,-150.259898693482));
#121554=CARTESIAN_POINT('Ctrl Pts',(-113.241127495304,101.237054395589,
17.3909507329617));
#121555=CARTESIAN_POINT('Ctrl Pts',(-113.024856708592,101.487683047506,
17.5198214516679));
#121556=CARTESIAN_POINT('Ctrl Pts',(-112.718450629804,101.523367194455,
17.695995777336));
#121557=CARTESIAN_POINT('Ctrl Pts',(-117.01382612573,101.113862183933,23.997911677856));
#121558=CARTESIAN_POINT('Ctrl Pts',(-116.795142539457,101.356147163884,
24.1186326564555));
#121559=CARTESIAN_POINT('Ctrl Pts',(-116.509887421195,101.390574664254,
24.3170392433098));
#121560=CARTESIAN_POINT('Ctrl Pts',(-121.125211317011,100.949260066794,
30.4123434728017));
#121561=CARTESIAN_POINT('Ctrl Pts',(-120.914593813179,101.184934012324,
30.5448079524538));
#121562=CARTESIAN_POINT('Ctrl Pts',(-120.637223297795,101.218575005708,
30.7424362212462));
#121563=CARTESIAN_POINT('Ctrl Pts',(-125.478386835355,100.754426031761,
36.6566090043376));
#121564=CARTESIAN_POINT('Ctrl Pts',(-125.279360127494,100.984206362543,
36.8029968675639));
#121565=CARTESIAN_POINT('Ctrl Pts',(-125.004587173848,101.017433669878,
36.995962686682));
#121566=CARTESIAN_POINT('',(-125.004587173848,101.017433669878,36.9959626866821));
#121567=CARTESIAN_POINT('Origin',(-124.90879980797,100.02264383998,37.0308621833846));
#121568=CARTESIAN_POINT('Ctrl Pts',(-112.718450629804,101.523367194455,
17.695995777336));
#121569=CARTESIAN_POINT('Ctrl Pts',(-114.038433481186,101.477135680572,
20.0011018134381));
#121570=CARTESIAN_POINT('Ctrl Pts',(-115.398879819022,101.426161054425,
22.2820668406211));
#121571=CARTESIAN_POINT('Ctrl Pts',(-116.795900683132,101.370864301665,
24.5402169236831));
#121572=CARTESIAN_POINT('Ctrl Pts',(-118.296933313855,101.311450564622,
26.9664920401311));
#121573=CARTESIAN_POINT('Ctrl Pts',(-119.840189658433,101.247047130499,
29.3664286225745));
#121574=CARTESIAN_POINT('Ctrl Pts',(-121.420899483474,101.178169898485,
31.7416393926654));
#121575=CARTESIAN_POINT('Ctrl Pts',(-122.595429803194,101.12699137346,33.5065155394454));
#121576=CARTESIAN_POINT('Ctrl Pts',(-123.790639729148,101.073342684462,
35.2577396558098));
#121577=CARTESIAN_POINT('Ctrl Pts',(-125.004587173848,101.017433669878,
36.995962686682));
#121578=CARTESIAN_POINT('Ctrl Pts',(-125.478386835355,100.754426031761,
36.6566090043376));
#121579=CARTESIAN_POINT('Ctrl Pts',(-125.279360127494,100.984206362543,
36.8029968675639));
#121580=CARTESIAN_POINT('Ctrl Pts',(-125.004587173848,101.017433669878,
36.995962686682));
#121581=CARTESIAN_POINT('Ctrl Pts',(-125.842063989329,100.718163059243,
37.1391945952199));
#121582=CARTESIAN_POINT('Ctrl Pts',(-125.655669343655,100.965856729706,
37.3127933439042));
#121583=CARTESIAN_POINT('Ctrl Pts',(-125.384059087263,100.999956882504,
37.5393196534826));
#121584=CARTESIAN_POINT('Ctrl Pts',(-126.268703712658,100.670230138033,
37.5607261637768));
#121585=CARTESIAN_POINT('Ctrl Pts',(-126.095998822375,100.93894537992,37.7542571260157));
#121586=CARTESIAN_POINT('Ctrl Pts',(-125.828801743753,100.973793327157,
38.0142115674614));
#121587=CARTESIAN_POINT('Ctrl Pts',(-126.970835039217,100.586788952939,
38.1322413448892));
#121588=CARTESIAN_POINT('Ctrl Pts',(-126.815333883533,100.890496089664,
38.3475708248912));
#121589=CARTESIAN_POINT('Ctrl Pts',(-126.560214154823,100.92595794946,38.6581727447531));
#121590=CARTESIAN_POINT('Ctrl Pts',(-127.215575396118,100.556990842275,
38.3123257156045));
#121591=CARTESIAN_POINT('Ctrl Pts',(-127.0670069583,100.872824095307,38.534598755054));
#121592=CARTESIAN_POINT('Ctrl Pts',(-126.815092041539,100.908535842246,
38.8611196920211));
#121593=CARTESIAN_POINT('Ctrl Pts',(-127.723663634923,100.4939426557,38.6543670070026));
#121594=CARTESIAN_POINT('Ctrl Pts',(-127.588945873807,100.834989074094,
38.8886800662691));
#121595=CARTESIAN_POINT('Ctrl Pts',(-127.344111316486,100.871122323599,
39.246648890613));
#121596=CARTESIAN_POINT('Ctrl Pts',(-127.987385713167,100.460639522243,
38.8163982334933));
#121597=CARTESIAN_POINT('Ctrl Pts',(-127.85988687287,100.814761729944,39.0557532022058));
#121598=CARTESIAN_POINT('Ctrl Pts',(-127.618641676809,100.851096410329,
39.4293152845835));
#121599=CARTESIAN_POINT('Ctrl Pts',(-128.790158282798,100.357830477704,
39.2711638067508));
#121600=CARTESIAN_POINT('Ctrl Pts',(-128.687365267538,100.751541743833,
39.5248538504037));
#121601=CARTESIAN_POINT('Ctrl Pts',(-128.454175855332,100.788632906239,
39.942089425856));
#121602=CARTESIAN_POINT('Ctrl Pts',(-129.344991578991,100.284931929368,
39.5360592312941));
#121603=CARTESIAN_POINT('Ctrl Pts',(-129.257277223726,100.706104637757,
39.7939120009468));
#121604=CARTESIAN_POINT('Ctrl Pts',(-129.031473733046,100.743528520393,
40.2409034402447));
#121605=CARTESIAN_POINT('Ctrl Pts',(-130.484675414675,100.132476455111,
40.0073774219608));
#121606=CARTESIAN_POINT('Ctrl Pts',(-130.425246940289,100.610272802278,
40.2679648904787));
#121607=CARTESIAN_POINT('Ctrl Pts',(-130.217038397445,100.648031688631,
40.772797622364));
#121608=CARTESIAN_POINT('Ctrl Pts',(-131.069657250531,100.052891945993,
40.213585814147));
#121609=CARTESIAN_POINT('Ctrl Pts',(-131.024982810379,100.559678378702,
40.4718733094631));
#121610=CARTESIAN_POINT('Ctrl Pts',(-130.825435202332,100.597618204975,
41.0056349777995));
#121611=CARTESIAN_POINT('Ctrl Pts',(-131.667302110276,99.9704955243232,
40.395044763499));
#121612=CARTESIAN_POINT('Ctrl Pts',(-131.629836574701,100.507565047585,
40.6465330497448));
#121613=CARTESIAN_POINT('Ctrl Pts',(-131.446907130516,100.544969767092,
41.2106530748284));
#121614=CARTESIAN_POINT('',(-131.446907130516,100.544969767092,41.2106530748284));
#121615=CARTESIAN_POINT('Origin',(-131.351119764638,99.5501799371941,41.2455525715309));
#121616=CARTESIAN_POINT('Ctrl Pts',(-125.004587173848,101.017433669878,
36.9959626866821));
#121617=CARTESIAN_POINT('Ctrl Pts',(-125.211259116783,101.007915280044,
37.2918914130672));
#121618=CARTESIAN_POINT('Ctrl Pts',(-125.437224099773,100.995823647773,
37.5674242602426));
#121619=CARTESIAN_POINT('Ctrl Pts',(-125.678902416061,100.981636219346,
37.8263454668122));
#121620=CARTESIAN_POINT('Ctrl Pts',(-125.881097596827,100.969766599847,
38.0429665562441));
#121621=CARTESIAN_POINT('Ctrl Pts',(-126.094292581904,100.956429861161,
38.2479590262193));
#121622=CARTESIAN_POINT('Ctrl Pts',(-126.316410018192,100.941903075305,
38.4435190185404));
#121623=CARTESIAN_POINT('Ctrl Pts',(-126.560214155433,100.925957949378,
38.6581727440809));
#121624=CARTESIAN_POINT('Ctrl Pts',(-126.815092041477,100.908535842251,
38.8611196919839));
#121625=CARTESIAN_POINT('Ctrl Pts',(-127.079601679188,100.889829082897,
39.0538842910745));
#121626=CARTESIAN_POINT('Ctrl Pts',(-127.344111316898,100.871122323544,
39.2466488901651));
#121627=CARTESIAN_POINT('Ctrl Pts',(-127.618641676876,100.851096410324,
39.4293152846347));
#121628=CARTESIAN_POINT('Ctrl Pts',(-127.897153069885,100.830275242263,
39.6002399979539));
#121629=CARTESIAN_POINT('Ctrl Pts',(-128.454175855904,100.78863290614,39.9420894245923));
#121630=CARTESIAN_POINT('Ctrl Pts',(-129.031473733041,100.743528520394,
40.2409034402552));
#121631=CARTESIAN_POINT('Ctrl Pts',(-129.624256065386,100.695780104487,
40.506850530987));
#121632=CARTESIAN_POINT('Ctrl Pts',(-130.217038397731,100.648031688581,
40.7727976217189));
#121633=CARTESIAN_POINT('Ctrl Pts',(-130.825421681067,100.597619350413,
41.0056305165239));
#121634=CARTESIAN_POINT('Ctrl Pts',(-131.446907130516,100.544969767092,
41.2106530748284));
#121635=CARTESIAN_POINT('Ctrl Pts',(-131.667302110275,99.9704955243242,
40.395044763499));
#121636=CARTESIAN_POINT('Ctrl Pts',(-131.6298365747,100.507565047586,40.6465330497452));
#121637=CARTESIAN_POINT('Ctrl Pts',(-131.446907130516,100.544969767092,
41.2106530748284));
#121638=CARTESIAN_POINT('Ctrl Pts',(-132.433619741607,99.914277861516,40.6521463963848));
#121639=CARTESIAN_POINT('Ctrl Pts',(-132.428233607882,100.44016914466,40.9167830772798));
#121640=CARTESIAN_POINT('Ctrl Pts',(-132.324474095315,100.470626055368,
41.5001546595081));
#121641=CARTESIAN_POINT('Ctrl Pts',(-133.231194462141,99.8487972189365,
40.7530855222435));
#121642=CARTESIAN_POINT('Ctrl Pts',(-133.263579220525,100.363547039652,
41.0254569949105));
#121643=CARTESIAN_POINT('Ctrl Pts',(-133.238606344512,100.386509190304,
41.611437591717));
#121644=CARTESIAN_POINT('Ctrl Pts',(-134.039584906804,99.7760107526488,
40.6859039865876));
#121645=CARTESIAN_POINT('Ctrl Pts',(-134.113436755549,100.279286510037,
40.9562324064649));
#121646=CARTESIAN_POINT('Ctrl Pts',(-134.165502322486,100.294392144431,
41.5297121660726));
#121647=CARTESIAN_POINT('',(-134.165502322486,100.294392144431,41.5297121660726));
#121648=CARTESIAN_POINT('Origin',(-134.069714956608,99.2996023145331,41.5646116627751));
#121649=CARTESIAN_POINT('Ctrl Pts',(-131.446907130516,100.544969767092,
41.2106530748284));
#121650=CARTESIAN_POINT('Ctrl Pts',(-131.887068534844,100.50768117964,41.3558584328329));
#121651=CARTESIAN_POINT('Ctrl Pts',(-132.333971467137,100.468122030157,
41.4548459664192));
#121652=CARTESIAN_POINT('Ctrl Pts',(-133.240979854473,100.384557091344,
41.5623086332105));
#121653=CARTESIAN_POINT('Ctrl Pts',(-133.704411584793,100.340216398355,
41.5703670381069));
#121654=CARTESIAN_POINT('Ctrl Pts',(-134.165502322486,100.294392144431,
41.5297121660726));
#121655=CARTESIAN_POINT('Ctrl Pts',(-123.330422577354,101.368963526369,
36.5882872698619));
#121656=CARTESIAN_POINT('Ctrl Pts',(-123.530420622521,101.140006542775,
36.443740297868));
#121657=CARTESIAN_POINT('Ctrl Pts',(-123.806018695946,101.106789384942,
36.2533284603415));
#121658=CARTESIAN_POINT('Ctrl Pts',(-123.415313017885,101.34048810055,36.6630279247367));
#121659=CARTESIAN_POINT('Ctrl Pts',(-123.626722044662,101.134366887595,
36.5473001851197));
#121660=CARTESIAN_POINT('Ctrl Pts',(-123.907508640752,101.102198500757,
36.4010237014192));
#121661=CARTESIAN_POINT('Ctrl Pts',(-123.479606506618,101.319981232846,
36.7484059922736));
#121662=CARTESIAN_POINT('Ctrl Pts',(-123.701216782049,101.131510908331,
36.670355126933));
#121663=CARTESIAN_POINT('Ctrl Pts',(-123.985022188434,101.100703563638,
36.571159974724));
#121664=CARTESIAN_POINT('Ctrl Pts',(-123.53257067633,101.307009994504,36.925277853602));
#121665=CARTESIAN_POINT('Ctrl Pts',(-123.762201887625,101.134646397505,
36.9271139976869));
#121666=CARTESIAN_POINT('Ctrl Pts',(-124.049188923811,101.106905616635,
36.9240619638222));
#121667=CARTESIAN_POINT('Ctrl Pts',(-123.52061763623,101.314814791236,37.0178523556967));
#121668=CARTESIAN_POINT('Ctrl Pts',(-123.748563672718,101.140744011408,
37.063490623886));
#121669=CARTESIAN_POINT('Ctrl Pts',(-124.035388262341,101.114737064097,
37.1094146448067));
#121670=CARTESIAN_POINT('Ctrl Pts',(-123.450453553321,101.345333089944,
37.1457627107355));
#121671=CARTESIAN_POINT('Ctrl Pts',(-123.668658407193,101.154951933586,
37.2491661262285));
#121672=CARTESIAN_POINT('Ctrl Pts',(-123.952243779083,101.131758176772,
37.3663879421739));
#121673=CARTESIAN_POINT('Ctrl Pts',(-123.418572492957,101.358579979055,
37.1870405034692));
#121674=CARTESIAN_POINT('Ctrl Pts',(-123.632191788982,101.16056105668,37.3089623269057));
#121675=CARTESIAN_POINT('Ctrl Pts',(-123.914378106115,101.138318776441,
37.4494654943419));
#121676=CARTESIAN_POINT('Ctrl Pts',(-123.34361485792,101.388985363076,37.2639789952704));
#121677=CARTESIAN_POINT('Ctrl Pts',(-123.546657422131,101.17267200198,37.4194147369884));
#121678=CARTESIAN_POINT('Ctrl Pts',(-123.825245818548,101.152342576718,
37.604567640873));
#121679=CARTESIAN_POINT('Ctrl Pts',(-123.300261155019,101.406265821669,
37.3001832562094));
#121680=CARTESIAN_POINT('Ctrl Pts',(-123.497119948589,101.17924933139,37.4709339986646));
#121681=CARTESIAN_POINT('Ctrl Pts',(-123.773650994187,101.159875678708,
37.6776839081722));
#121682=CARTESIAN_POINT('Ctrl Pts',(-123.155766234902,101.463212208074,
37.4032310143967));
#121683=CARTESIAN_POINT('Ctrl Pts',(-123.331816571174,101.200263808893,
37.6162373377923));
#121684=CARTESIAN_POINT('Ctrl Pts',(-123.601597222536,101.183755565054,
37.886136498824));
#121685=CARTESIAN_POINT('Ctrl Pts',(-123.043952460045,101.506514318722,
37.4621926948551));
#121686=CARTESIAN_POINT('Ctrl Pts',(-123.204065676982,101.215378592031,
37.6964422452946));
#121687=CARTESIAN_POINT('Ctrl Pts',(-123.4683493975,101.200786805676,38.0058816867925));
#121688=CARTESIAN_POINT('Ctrl Pts',(-122.803607164215,101.598758841161,
37.5662311357893));
#121689=CARTESIAN_POINT('Ctrl Pts',(-122.93131931192,101.246406330797,37.8322729465096));
#121690=CARTESIAN_POINT('Ctrl Pts',(-123.181809438085,101.235814581929,
38.2178723556568));
#121691=CARTESIAN_POINT('Ctrl Pts',(-122.673571118809,101.648266233307,
37.6116202622509));
#121692=CARTESIAN_POINT('Ctrl Pts',(-122.78380230828,101.262566102119,37.8880133194886));
#121693=CARTESIAN_POINT('Ctrl Pts',(-123.026721835384,101.254006776222,
38.3107670168802));
#121694=CARTESIAN_POINT('Ctrl Pts',(-122.40779279947,101.74892546976,37.6899928925548));
#121695=CARTESIAN_POINT('Ctrl Pts',(-122.484198973396,101.294553965348,
37.9774984713894));
#121696=CARTESIAN_POINT('Ctrl Pts',(-122.709660974693,101.2901869525,38.4718365814385));
#121697=CARTESIAN_POINT('Ctrl Pts',(-122.271043747853,101.800463001082,
37.7233929437202));
#121698=CARTESIAN_POINT('Ctrl Pts',(-122.330388484572,101.310555120661,
38.0114440898936));
#121699=CARTESIAN_POINT('Ctrl Pts',(-122.546487371347,101.30832031599,38.5408609561026));
#121700=CARTESIAN_POINT('Ctrl Pts',(-121.85180907828,101.957889039093,37.8101159852815));
#121701=CARTESIAN_POINT('Ctrl Pts',(-121.855869707076,101.35894072846,38.088253415368));
#121702=CARTESIAN_POINT('Ctrl Pts',(-122.04615190108,101.36282120137,38.7211245798996));
#121703=CARTESIAN_POINT('Ctrl Pts',(-121.558184301646,102.067390898776,
37.8501841129752));
#121704=CARTESIAN_POINT('Ctrl Pts',(-121.529568406053,101.390819609361,
38.1013551628739));
#121705=CARTESIAN_POINT('Ctrl Pts',(-121.695612534424,101.399553074748,
38.8060327241777));
#121706=CARTESIAN_POINT('Ctrl Pts',(-121.265980866625,102.175829231112,
37.8754400213212));
#121707=CARTESIAN_POINT('Ctrl Pts',(-121.222257785864,101.419854586787,
38.0855161220081));
#121708=CARTESIAN_POINT('Ctrl Pts',(-121.346667115672,101.435091392715,
38.861294116756));
#121709=CARTESIAN_POINT('Ctrl Pts',(-121.371669588497,101.432543244287,
38.8572839979272));
#121710=CARTESIAN_POINT('Ctrl Pts',(-121.487203796148,101.420760263943,
38.8385194983005));
#121711=CARTESIAN_POINT('Ctrl Pts',(-121.602284861971,101.40890987522,38.8165898403418));
#121712=CARTESIAN_POINT('Ctrl Pts',(-121.716487839907,101.397027122706,
38.7913276158191));
#121713=CARTESIAN_POINT('Ctrl Pts',(-121.829261196893,101.385293121408,
38.7663816300327));
#121714=CARTESIAN_POINT('Ctrl Pts',(-121.941180084071,101.373527404097,
38.7381863658996));
#121715=CARTESIAN_POINT('Ctrl Pts',(-122.051849311999,101.361760716546,
38.7065335517609));
#121716=CARTESIAN_POINT('Ctrl Pts',(-122.162518539928,101.349994028995,
38.6748807376222));
#121717=CARTESIAN_POINT('Ctrl Pts',(-122.27193978697,101.338226226778,38.6397708632523));
#121718=CARTESIAN_POINT('Ctrl Pts',(-122.379706314081,101.326487275057,
38.600941706129));
#121719=CARTESIAN_POINT('Ctrl Pts',(-122.386337069111,101.325764990362,
38.5985525911059));
#121720=CARTESIAN_POINT('Ctrl Pts',(-122.392962564094,101.325042710901,
38.596149188207));
#121721=CARTESIAN_POINT('Ctrl Pts',(-122.399582781768,101.324320431804,
38.5937313112804));
#121722=CARTESIAN_POINT('Ctrl Pts',(-122.528133138049,101.310295328747,
38.5467813534872));
#121723=CARTESIAN_POINT('Ctrl Pts',(-122.654558212685,101.296285388352,
38.4944304181586));
#121724=CARTESIAN_POINT('Ctrl Pts',(-122.77826864498,101.282307070434,38.4355300828649));
#121725=CARTESIAN_POINT('Ctrl Pts',(-122.808406618288,101.278901713549,
38.4211809556329));
#121726=CARTESIAN_POINT('Ctrl Pts',(-122.838383550457,101.275498234527,
38.4064433520533));
#121727=CARTESIAN_POINT('Ctrl Pts',(-122.86819107327,101.272096873325,38.3913011440699));
#121728=CARTESIAN_POINT('Ctrl Pts',(-122.873442698975,101.271497605951,
38.388633320609));
#121729=CARTESIAN_POINT('Ctrl Pts',(-122.878690383457,101.270898244779,
38.3859520061638));
#121730=CARTESIAN_POINT('Ctrl Pts',(-122.883933814283,101.270298819167,
38.3832571800347));
#121731=CARTESIAN_POINT('Ctrl Pts',(-122.986984740233,101.258518104134,
38.3302948473359));
#121732=CARTESIAN_POINT('Ctrl Pts',(-123.088545011173,101.246695079808,
38.2720351670607));
#121733=CARTESIAN_POINT('Ctrl Pts',(-123.186190365398,101.235057613759,
38.2083195887129));
#121734=CARTESIAN_POINT('Ctrl Pts',(-123.233493898308,101.229419933783,
38.1774530720087));
#121735=CARTESIAN_POINT('Ctrl Pts',(-123.279878789255,101.223825812672,
38.1453068123593));
#121736=CARTESIAN_POINT('Ctrl Pts',(-123.325071851835,101.218301061499,
38.1118667338418));
#121737=CARTESIAN_POINT('Ctrl Pts',(-123.328868883341,101.21783688286,38.1090571647518));
#121738=CARTESIAN_POINT('Ctrl Pts',(-123.332658764561,101.217373056362,
38.1062380081043));
#121739=CARTESIAN_POINT('Ctrl Pts',(-123.33644133143,101.216909594453,38.1034091684045));
#121740=CARTESIAN_POINT('Ctrl Pts',(-123.437877715658,101.204481023617,
38.027548706281));
#121741=CARTESIAN_POINT('Ctrl Pts',(-123.534192706311,101.192298749232,
37.9446522890949));
#121742=CARTESIAN_POINT('Ctrl Pts',(-123.622256105261,101.180595419945,
37.8527600784176));
#121743=CARTESIAN_POINT('Ctrl Pts',(-123.654780972223,101.176272974609,
37.8188210985155));
#121744=CARTESIAN_POINT('Ctrl Pts',(-123.686180388133,101.172015863665,
37.7836554529991));
#121745=CARTESIAN_POINT('Ctrl Pts',(-123.716297437237,101.167835795055,
37.7471661892208));
#121746=CARTESIAN_POINT('Ctrl Pts',(-123.718577752706,101.167519300731,
37.7444034008633));
#121747=CARTESIAN_POINT('Ctrl Pts',(-123.720848946141,101.167203483672,
37.7416348806496));
#121748=CARTESIAN_POINT('Ctrl Pts',(-123.723110936656,101.166888349936,
37.7388605792505));
#121749=CARTESIAN_POINT('Ctrl Pts',(-123.767618124387,101.160687742,37.6842731031522));
#121750=CARTESIAN_POINT('Ctrl Pts',(-123.808590962978,101.15474753477,37.6274075986926));
#121751=CARTESIAN_POINT('Ctrl Pts',(-123.845373087155,101.149120432668,
37.5679648747237));
#121752=CARTESIAN_POINT('Ctrl Pts',(-123.853736642766,101.147840936652,
37.5544487296211));
#121753=CARTESIAN_POINT('Ctrl Pts',(-123.86188371587,101.146577614248,37.5407994323976));
#121754=CARTESIAN_POINT('Ctrl Pts',(-123.869806942191,101.145331057563,
37.5270136482439));
#121755=CARTESIAN_POINT('Ctrl Pts',(-123.871283226363,101.145098794615,
37.5244450311019));
#121756=CARTESIAN_POINT('Ctrl Pts',(-123.872752099851,101.144867036993,
37.521870478144));
#121757=CARTESIAN_POINT('Ctrl Pts',(-123.874213436351,101.144635800902,
37.5192901046479));
#121758=CARTESIAN_POINT('Ctrl Pts',(-123.903219862751,101.140045939057,
37.4680716386059));
#121759=CARTESIAN_POINT('Ctrl Pts',(-123.929301509163,101.135652492862,
37.4144243456898));
#121760=CARTESIAN_POINT('Ctrl Pts',(-123.951446075241,101.131585913717,
37.3592882489263));
#121761=CARTESIAN_POINT('Ctrl Pts',(-123.961845413431,101.129676202248,
37.333395715529));
#121762=CARTESIAN_POINT('Ctrl Pts',(-123.971377080559,101.127838528297,
37.3071751063561));
#121763=CARTESIAN_POINT('Ctrl Pts',(-123.979940399332,101.126086015657,
37.2807241830804));
#121764=CARTESIAN_POINT('Ctrl Pts',(-123.980675257982,101.125935624307,
37.2784543049788));
#121765=CARTESIAN_POINT('Ctrl Pts',(-123.981402807523,101.125785854342,
37.2761820780717));
#121766=CARTESIAN_POINT('Ctrl Pts',(-123.982123039876,101.125636708657,
37.2739075626972));
#121767=CARTESIAN_POINT('Ctrl Pts',(-124.009108119428,101.120048639539,
37.1886878720223));
#121768=CARTESIAN_POINT('Ctrl Pts',(-124.02581279286,101.115330406575,37.1000460876374));
#121769=CARTESIAN_POINT('Ctrl Pts',(-124.031708956706,101.111631738551,
37.0108006933892));
#121770=CARTESIAN_POINT('Ctrl Pts',(-124.036856654033,101.108402584138,
36.9328842227217));
#121771=CARTESIAN_POINT('Ctrl Pts',(-124.033762623644,101.105950487186,
36.85449655437));
#121772=CARTESIAN_POINT('Ctrl Pts',(-124.022092404726,101.104375241834,
36.7775642829333));
#121773=CARTESIAN_POINT('Ctrl Pts',(-124.020573912981,101.104170275922,
36.7675541006153));
#121774=CARTESIAN_POINT('Ctrl Pts',(-124.018910292186,101.103980148039,
36.7575685373412));
#121775=CARTESIAN_POINT('Ctrl Pts',(-124.017100868327,101.103805071138,
36.7476118131827));
#121776=CARTESIAN_POINT('Ctrl Pts',(-124.016888361538,101.103784509327,
36.7464424511943));
#121777=CARTESIAN_POINT('Ctrl Pts',(-124.016673863607,101.103764149211,
36.7452733733678));
#121778=CARTESIAN_POINT('Ctrl Pts',(-124.016457380938,101.103743990343,
36.7441045845538));
#121779=CARTESIAN_POINT('Ctrl Pts',(-124.010412525867,101.103181093378,
36.7114684432493));
#121780=CARTESIAN_POINT('Ctrl Pts',(-124.002784016846,101.102773502455,
36.6789126128963));
#121781=CARTESIAN_POINT('Ctrl Pts',(-123.993722432185,101.102515191546,
36.6466786124855));
#121782=CARTESIAN_POINT('Ctrl Pts',(-123.990622100572,101.102426813021,
36.6356500678959));
#121783=CARTESIAN_POINT('Ctrl Pts',(-123.987354467958,101.102355863232,
36.6246591343305));
#121784=CARTESIAN_POINT('Ctrl Pts',(-123.983926901526,101.102301963101,
36.6137152268821));
#121785=CARTESIAN_POINT('Ctrl Pts',(-123.973183810955,101.102133022834,
36.5794135171316));
#121786=CARTESIAN_POINT('Ctrl Pts',(-123.960866322811,101.102131942419,
36.5455753635284));
#121787=CARTESIAN_POINT('Ctrl Pts',(-123.947225740175,101.10228361977,36.5124600322977));
#121788=CARTESIAN_POINT('Ctrl Pts',(-123.94344104539,101.102325703931,36.5032719041382));
#121789=CARTESIAN_POINT('Ctrl Pts',(-123.939555405433,101.102379507706,
36.4941407762201));
#121790=CARTESIAN_POINT('Ctrl Pts',(-123.935572348835,101.102444686437,
36.4850665089474));
#121791=CARTESIAN_POINT('Ctrl Pts',(-123.921664922583,101.102672267536,
36.4533823739654));
#121792=CARTESIAN_POINT('Ctrl Pts',(-123.906536931219,101.10303869977,36.4223060695575));
#121793=CARTESIAN_POINT('Ctrl Pts',(-123.890262111046,101.103535357852,
36.39179411819));
#121794=CARTESIAN_POINT('Ctrl Pts',(-123.885946940758,101.103667043743,
36.3837040585408));
#121795=CARTESIAN_POINT('Ctrl Pts',(-123.881550893741,101.103807913673,
36.375653805184));
#121796=CARTESIAN_POINT('Ctrl Pts',(-123.877074834138,101.103957867021,
36.3676428617739));
#121797=CARTESIAN_POINT('Ctrl Pts',(-123.859839389334,101.104535275028,
36.3367960489022));
#121798=CARTESIAN_POINT('Ctrl Pts',(-123.841420235914,101.105247009185,
36.3065292431658));
#121799=CARTESIAN_POINT('Ctrl Pts',(-123.821845799971,101.10609025063,36.276840114604));
#121800=CARTESIAN_POINT('Ctrl Pts',(-123.816651539133,101.106314012685,
36.2689618248676));
#121801=CARTESIAN_POINT('Ctrl Pts',(-123.811375765139,101.106547058697,
36.2611244427619));
#121802=CARTESIAN_POINT('Ctrl Pts',(-123.806018695946,101.106789384942,
36.2533284603415));
#121803=CARTESIAN_POINT('Ctrl Pts',(-125.430107128896,-97.9462944417814,
35.6941990786697));
#121804=CARTESIAN_POINT('Ctrl Pts',(-125.510309023376,-98.0536066941787,
35.975432261171));
#121805=CARTESIAN_POINT('Ctrl Pts',(-125.514339990213,-98.0642658239375,
36.2867681726829));
#121806=CARTESIAN_POINT('Ctrl Pts',(-124.658867294182,-98.5516432115767,
35.6852520860793));
#121807=CARTESIAN_POINT('Ctrl Pts',(-124.712204879947,-98.679026445718,
35.965633708493));
#121808=CARTESIAN_POINT('Ctrl Pts',(-124.691782089497,-98.7085643612175,
36.2757093119236));
#121809=CARTESIAN_POINT('Ctrl Pts',(-123.876447065809,-99.0803971500177,
35.5350679394644));
#121810=CARTESIAN_POINT('Ctrl Pts',(-123.90266181147,-99.2275857117207,
35.8137259365922));
#121811=CARTESIAN_POINT('Ctrl Pts',(-123.85722751335,-99.2717913862025,
36.123497198508));
#121812=CARTESIAN_POINT('Ctrl Pts',(-122.749824588381,-99.7423980848775,
35.1485513627294));
#121813=CARTESIAN_POINT('Ctrl Pts',(-122.740106082223,-99.9159576276067,
35.4249576665604));
#121814=CARTESIAN_POINT('Ctrl Pts',(-122.655290119887,-99.9776363002223,
35.7341212073826));
#121815=CARTESIAN_POINT('Ctrl Pts',(-122.410521300391,-99.929100923349,
35.0104454598713));
#121816=CARTESIAN_POINT('Ctrl Pts',(-122.389817807212,-100.110640508168,
35.285980372272));
#121817=CARTESIAN_POINT('Ctrl Pts',(-122.293272561537,-100.176804713804,
35.5951618401101));
#121818=CARTESIAN_POINT('Ctrl Pts',(-121.738660019972,-100.275813323642,
34.696995221131));
#121819=CARTESIAN_POINT('Ctrl Pts',(-121.696526159728,-100.472935326495,
34.9707712620339));
#121820=CARTESIAN_POINT('Ctrl Pts',(-121.576357399318,-100.546867229038,
35.2800278665483));
#121821=CARTESIAN_POINT('Ctrl Pts',(-121.407869145929,-100.435093269193,
34.5227885977368));
#121822=CARTESIAN_POINT('Ctrl Pts',(-121.355230924137,-100.639808938579,
34.7955809988026));
#121823=CARTESIAN_POINT('Ctrl Pts',(-121.22334578847,-100.716980935626,
35.1049952234627));
#121824=CARTESIAN_POINT('Ctrl Pts',(-120.428961649746,-100.876842277398,
33.9549170677643));
#121825=CARTESIAN_POINT('Ctrl Pts',(-120.344730258734,-101.104225814852,
34.2242980333534));
#121826=CARTESIAN_POINT('Ctrl Pts',(-120.17855287145,-101.189081555781,
34.5346759846628));
#121827=CARTESIAN_POINT('Ctrl Pts',(-119.794211240803,-101.123522798364,
33.5163560486748));
#121828=CARTESIAN_POINT('Ctrl Pts',(-119.689994737007,-101.365114697022,
33.7831448279163));
#121829=CARTESIAN_POINT('Ctrl Pts',(-119.500908696658,-101.453148169708,
34.0945231694151));
#121830=CARTESIAN_POINT('Ctrl Pts',(-118.863700511526,-101.43811620044,
32.7876207534737));
#121831=CARTESIAN_POINT('Ctrl Pts',(-118.731776495088,-101.70011696701,
33.0517150654604));
#121832=CARTESIAN_POINT('Ctrl Pts',(-118.50722055257,-101.790538217171,
33.3634132239043));
#121833=CARTESIAN_POINT('Ctrl Pts',(-118.557587059135,-101.533447772845,
32.5330068457695));
#121834=CARTESIAN_POINT('Ctrl Pts',(-118.416208639324,-101.802255106148,
32.7958473425209));
#121835=CARTESIAN_POINT('Ctrl Pts',(-118.180271771555,-101.892902294087,
33.1080107325098));
#121836=CARTESIAN_POINT('Ctrl Pts',(-117.960511996314,-101.705234551227,
32.0101760401517));
#121837=CARTESIAN_POINT('Ctrl Pts',(-117.800738581559,-101.98734075964,
32.2705516393387));
#121838=CARTESIAN_POINT('Ctrl Pts',(-117.542453360306,-102.077598810644,
32.5836235581587));
#121839=CARTESIAN_POINT('Ctrl Pts',(-117.668330558131,-101.782109174891,
31.7410181359526));
#121840=CARTESIAN_POINT('Ctrl Pts',(-117.499552951965,-102.07070847112,
32.0000924207652));
#121841=CARTESIAN_POINT('Ctrl Pts',(-117.230281154942,-102.160380917249,
32.3136947167181));
#121842=CARTESIAN_POINT('Ctrl Pts',(-116.235113696346,-102.127738253327,
30.3616341041172));
#121843=CARTESIAN_POINT('Ctrl Pts',(-116.01647876957,-102.449774204948,
30.608905098292));
#121844=CARTESIAN_POINT('Ctrl Pts',(-115.698735567763,-102.533201236982,
30.930470850392));
#121845=CARTESIAN_POINT('Ctrl Pts',(-115.174993258273,-102.283543642563,
29.1532662360257));
#121846=CARTESIAN_POINT('Ctrl Pts',(-114.923211876332,-102.628538061105,
29.392629207201));
#121847=CARTESIAN_POINT('Ctrl Pts',(-114.565027396824,-102.703448230149,
29.7190856847611));
#121848=CARTESIAN_POINT('Ctrl Pts',(-113.080760925204,-102.451452761461,
26.4863941653453));
#121849=CARTESIAN_POINT('Ctrl Pts',(-112.761763572546,-102.845171302726,
26.7114860559418));
#121850=CARTESIAN_POINT('Ctrl Pts',(-112.323566290336,-102.892045423653,
27.0457180626183));
#121851=CARTESIAN_POINT('Ctrl Pts',(-112.072063490707,-102.446772763417,
25.0312164376608));
#121852=CARTESIAN_POINT('Ctrl Pts',(-111.720772463514,-102.863636961535,
25.2471544994589));
#121853=CARTESIAN_POINT('Ctrl Pts',(-111.242857846073,-102.892529357148,
25.5871199788688));
#121854=CARTESIAN_POINT('Ctrl Pts',(-111.125594520745,-102.382703475828,
23.5385361726137));
#121855=CARTESIAN_POINT('Ctrl Pts',(-110.75053170218,-102.823873627252,
23.7586419643137));
#121856=CARTESIAN_POINT('Ctrl Pts',(-110.227662273125,-102.830008107579,
24.0907730071749));
#121857=CARTESIAN_POINT('',(-125.142073073579,-98.3497594565087,36.2722199239773));
#121858=CARTESIAN_POINT('Origin',(-124.239900453029,-97.1525359521992,36.3245691690311));
#121859=CARTESIAN_POINT('Ctrl Pts',(-125.142073073579,-98.3497594565087,
36.2722199239773));
#121860=CARTESIAN_POINT('Ctrl Pts',(-124.458382964855,-98.8630353393886,
36.2282738106922));
#121861=CARTESIAN_POINT('Ctrl Pts',(-123.76469222908,-99.3236660881978,
36.0895126818354));
#121862=CARTESIAN_POINT('Ctrl Pts',(-122.711754951621,-99.9455838384493,
35.7541717984476));
#121863=CARTESIAN_POINT('Ctrl Pts',(-122.357207930009,-100.142100990294,
35.6204495698022));
#121864=CARTESIAN_POINT('Ctrl Pts',(-121.651118485336,-100.50967135066,
35.3151470379811));
#121865=CARTESIAN_POINT('Ctrl Pts',(-121.302459665163,-100.6793599216,35.1450335371192));
#121866=CARTESIAN_POINT('Ctrl Pts',(-120.268166114337,-101.151729983718,
34.5887883085877));
#121867=CARTESIAN_POINT('Ctrl Pts',(-119.594141320966,-101.417985582288,
34.1570675516969));
#121868=CARTESIAN_POINT('Ctrl Pts',(-118.602364872641,-101.759634344255,
33.4357804404176));
#121869=CARTESIAN_POINT('Ctrl Pts',(-118.274735220992,-101.863829622794,
33.1826423616221));
#121870=CARTESIAN_POINT('Ctrl Pts',(-117.634577577645,-102.052200542068,
32.6615481381365));
#121871=CARTESIAN_POINT('Ctrl Pts',(-117.32076678816,-102.136839596088,
32.3926973389225));
#121872=CARTESIAN_POINT('Ctrl Pts',(-115.779217541032,-102.518710593544,
31.0121205837864));
#121873=CARTESIAN_POINT('Ctrl Pts',(-114.632012187374,-102.69523530082,
29.794100990929));
#121874=CARTESIAN_POINT('Ctrl Pts',(-112.998701304756,-102.836435346668,
27.8531158048008));
#121875=CARTESIAN_POINT('Ctrl Pts',(-112.471862724549,-102.862026390306,
27.1896984077233));
#121876=CARTESIAN_POINT('Ctrl Pts',(-111.451487149862,-102.877980196927,
25.8400589593628));
#121877=CARTESIAN_POINT('Ctrl Pts',(-110.957288371517,-102.868364537808,
25.1529927275276));
#121878=CARTESIAN_POINT('Ctrl Pts',(-110.476903643071,-102.844002341882,
24.4553507144553));
#121879=CARTESIAN_POINT('Ctrl Pts',(-142.424629530995,90.6729293427198,
30.748050275004));
#121880=CARTESIAN_POINT('Ctrl Pts',(-142.409097605336,90.7776942156808,
30.2662189828298));
#121881=CARTESIAN_POINT('Ctrl Pts',(-142.103972297265,90.8656280057099,
29.88867077187));
#121882=CARTESIAN_POINT('Ctrl Pts',(-142.436840699726,91.3300674832382,
30.8671372754798));
#121883=CARTESIAN_POINT('Ctrl Pts',(-142.413146683868,91.4064652734983,
30.3756031707421));
#121884=CARTESIAN_POINT('Ctrl Pts',(-142.09723976345,91.449532604166,29.9914948521789));
#121885=CARTESIAN_POINT('Ctrl Pts',(-142.37745309665,91.9830672020947,30.9351528036248));
#121886=CARTESIAN_POINT('Ctrl Pts',(-142.351324052246,92.0344151604859,
30.4321558955947));
#121887=CARTESIAN_POINT('Ctrl Pts',(-142.026832631613,92.0336138760383,
30.04228594385));
#121888=CARTESIAN_POINT('Ctrl Pts',(-142.184275292432,92.934562290694,30.9851232999589));
#121889=CARTESIAN_POINT('Ctrl Pts',(-142.16109683209,92.9517280836035,30.4643504386383));
#121890=CARTESIAN_POINT('Ctrl Pts',(-141.828522063769,92.8891841026027,
30.0671200431285));
#121891=CARTESIAN_POINT('Ctrl Pts',(-142.105964514566,93.2390731034062,
30.9934582344937));
#121892=CARTESIAN_POINT('Ctrl Pts',(-142.084517078077,93.2464026720564,
30.4668203096667));
#121893=CARTESIAN_POINT('Ctrl Pts',(-141.750260080914,93.1636899550865,
30.0673999877771));
#121894=CARTESIAN_POINT('Ctrl Pts',(-141.917364189232,93.8397613198415,
30.9971062503735));
#121895=CARTESIAN_POINT('Ctrl Pts',(-141.900894839587,93.8290383468683,
30.4587572311796));
#121896=CARTESIAN_POINT('Ctrl Pts',(-141.56517960388,93.7064725962538,30.0553157231875));
#121897=CARTESIAN_POINT('Ctrl Pts',(-141.808231392058,94.1327256635388,
30.9924726348258));
#121898=CARTESIAN_POINT('Ctrl Pts',(-141.79488403367,94.1139246949975,30.4483117930723));
#121899=CARTESIAN_POINT('Ctrl Pts',(-141.459483823369,93.9718396565432,
30.0430892935525));
#121900=CARTESIAN_POINT('Ctrl Pts',(-141.561262057378,94.704548171647,30.9731169004457));
#121901=CARTESIAN_POINT('Ctrl Pts',(-141.555204847563,94.6713235425886,
30.4176338147093));
#121902=CARTESIAN_POINT('Ctrl Pts',(-141.222572956145,94.4909539310368,
30.0092111985025));
#121903=CARTESIAN_POINT('Ctrl Pts',(-141.423422116743,94.983403981791,30.9583846368341));
#121904=CARTESIAN_POINT('Ctrl Pts',(-141.421458814719,94.9438150695956,
30.3973649775429));
#121905=CARTESIAN_POINT('Ctrl Pts',(-141.091355115252,94.7446996384608,
29.9875489632836));
#121906=CARTESIAN_POINT('Ctrl Pts',(-141.119000244968,95.5271223993669,
30.9206373903882));
#121907=CARTESIAN_POINT('Ctrl Pts',(-141.125990514642,95.4764227083721,
30.3489788226791));
#121908=CARTESIAN_POINT('Ctrl Pts',(-140.803323484838,95.2405860014777,
29.9367069965393));
#121909=CARTESIAN_POINT('Ctrl Pts',(-140.951430166394,95.7933293285414,
30.8974691883089));
#121910=CARTESIAN_POINT('Ctrl Pts',(-140.963252350137,95.7378063516757,
30.3206654326551));
#121911=CARTESIAN_POINT('Ctrl Pts',(-140.645585078141,95.4839602299364,
29.907344403687));
#121912=CARTESIAN_POINT('Ctrl Pts',(-140.398667843178,96.5784720988039,
30.8163117817387));
#121913=CARTESIAN_POINT('Ctrl Pts',(-140.425303281748,96.5116167116307,
30.2246353959993));
#121914=CARTESIAN_POINT('Ctrl Pts',(-140.127492536467,96.203518354045,29.8087177196456));
#121915=CARTESIAN_POINT('Ctrl Pts',(-139.976198240394,97.0598835009052,
30.7485145283824));
#121916=CARTESIAN_POINT('Ctrl Pts',(-140.014059392979,96.9874801827275,
30.1484023726521));
#121917=CARTESIAN_POINT('Ctrl Pts',(-139.734363226891,96.6472180155618,
29.7313656805107));
#121918=CARTESIAN_POINT('Ctrl Pts',(-139.505672918055,97.4949976723976,
30.6703698064026));
#121919=CARTESIAN_POINT('Ctrl Pts',(-139.556001000968,97.4191011746253,
30.0637416368753));
#121920=CARTESIAN_POINT('Ctrl Pts',(-139.298941488909,97.0507799813966,
29.6459481243606));
#121921=CARTESIAN_POINT('',(-142.426027494141,90.7865369976291,30.7681399523439));
#121922=CARTESIAN_POINT('Origin',(-140.926941253612,90.7865369976299,30.8204891973976));
#121923=CARTESIAN_POINT('Ctrl Pts',(-139.59753723554,97.4088774579657,30.6855941945063));
#121924=CARTESIAN_POINT('Ctrl Pts',(-139.879813724695,97.1406054744457,
30.7322633557061));
#121925=CARTESIAN_POINT('Ctrl Pts',(-140.143293501896,96.8561171711215,
30.7748954338151));
#121926=CARTESIAN_POINT('Ctrl Pts',(-140.388091949609,96.5552251872676,
30.8129702828983));
#121927=CARTESIAN_POINT('Ctrl Pts',(-140.52145999735,96.3912969563394,30.8337137489525));
#121928=CARTESIAN_POINT('Ctrl Pts',(-140.649282458033,96.2224993253194,
30.8531048035348));
#121929=CARTESIAN_POINT('Ctrl Pts',(-140.771572998038,96.0487980930423,
30.8710608700065));
#121930=CARTESIAN_POINT('Ctrl Pts',(-140.7816911091,96.034426348837,30.8725465243734));
#121931=CARTESIAN_POINT('Ctrl Pts',(-140.791768952484,96.0200225828694,
30.8740217112423));
#121932=CARTESIAN_POINT('Ctrl Pts',(-140.801806020414,96.0055877175961,
30.8754862506969));
#121933=CARTESIAN_POINT('Ctrl Pts',(-140.902904127977,95.8601929098497,
30.8902377865374));
#121934=CARTESIAN_POINT('Ctrl Pts',(-140.999845968351,95.7116784621942,
30.9039078308342));
#121935=CARTESIAN_POINT('Ctrl Pts',(-141.09221899025,95.5608003615823,30.9163284994801));
#121936=CARTESIAN_POINT('Ctrl Pts',(-141.153969887784,95.4599391150904,
30.9246316535946));
#121937=CARTESIAN_POINT('Ctrl Pts',(-141.213678437874,95.3580205735054,
30.9323763347967));
#121938=CARTESIAN_POINT('Ctrl Pts',(-141.271211187334,95.2552630815079,
30.9395096555865));
#121939=CARTESIAN_POINT('Ctrl Pts',(-141.278299138949,95.2426035069483,
30.9403884704022));
#121940=CARTESIAN_POINT('Ctrl Pts',(-141.285356197372,95.2299282791507,
30.9412583350001));
#121941=CARTESIAN_POINT('Ctrl Pts',(-141.292382415207,95.2172372825203,
30.9421191621173));
#121942=CARTESIAN_POINT('Ctrl Pts',(-141.436258179215,94.9573639226103,
30.9597463069162));
#121943=CARTESIAN_POINT('Ctrl Pts',(-141.567039327522,94.6911717061118,
30.9735694463562));
#121944=CARTESIAN_POINT('Ctrl Pts',(-141.684746690909,94.4186368242313,
30.9827928210573));
#121945=CARTESIAN_POINT('Ctrl Pts',(-141.689242768186,94.4082267882379,
30.9831451270152));
#121946=CARTESIAN_POINT('Ctrl Pts',(-141.693719775941,94.3978075019315,
30.9834907359563));
#121947=CARTESIAN_POINT('Ctrl Pts',(-141.698177691573,94.3873789512094,
30.9838295795466));
#121948=CARTESIAN_POINT('Ctrl Pts',(-141.797848432167,94.1542158634469,
30.9914054949247));
#121949=CARTESIAN_POINT('Ctrl Pts',(-141.887946741471,93.9164992081491,
30.9956035913063));
#121950=CARTESIAN_POINT('Ctrl Pts',(-141.968280521696,93.6739211808411,
30.9956684999597));
#121951=CARTESIAN_POINT('Ctrl Pts',(-141.983073439877,93.629252090199,30.9956804524459));
#121952=CARTESIAN_POINT('Ctrl Pts',(-141.997535133689,93.5844180974307,
30.9955522105871));
#121953=CARTESIAN_POINT('Ctrl Pts',(-142.011664236909,93.5394171991039,
30.9952789935901));
#121954=CARTESIAN_POINT('Ctrl Pts',(-142.086365708095,93.3014945753177,
30.9938344778759));
#121955=CARTESIAN_POINT('Ctrl Pts',(-142.151048062489,93.0609225942927,
30.9883057540346));
#121956=CARTESIAN_POINT('Ctrl Pts',(-142.205496309628,92.8195256462829,
30.9781008628602));
#121957=CARTESIAN_POINT('Ctrl Pts',(-142.219748609923,92.7563379042671,
30.975429644205));
#121958=CARTESIAN_POINT('Ctrl Pts',(-142.233299447819,92.6930936604341,
30.9724379058235));
#121959=CARTESIAN_POINT('Ctrl Pts',(-142.24614443801,92.6298257373208,30.969114759889));
#121960=CARTESIAN_POINT('Ctrl Pts',(-142.247090384132,92.6251664852996,
30.9688700328038));
#121961=CARTESIAN_POINT('Ctrl Pts',(-142.248032613044,92.6205068338046,
30.9686235340614));
#121962=CARTESIAN_POINT('Ctrl Pts',(-142.248971124693,92.6158467826363,
30.9683752570644));
#121963=CARTESIAN_POINT('Ctrl Pts',(-142.312239299813,92.3016973167829,
30.9516380833379));
#121964=CARTESIAN_POINT('Ctrl Pts',(-142.358602555608,91.9858025806896,
30.9268330525459));
#121965=CARTESIAN_POINT('Ctrl Pts',(-142.388007143457,91.6683266631981,
30.8919419167972));
#121966=CARTESIAN_POINT('Ctrl Pts',(-142.415110483761,91.3756968914616,
30.8597814141346));
#121967=CARTESIAN_POINT('Ctrl Pts',(-142.427805372473,91.0817236960511,
30.8190517265722));
#121968=CARTESIAN_POINT('Ctrl Pts',(-142.426027494141,90.7865369976306,
30.7681399523438));
#121969=CARTESIAN_POINT('Ctrl Pts',(-134.032349111684,99.7766511192982,
40.6864948914361));
#121970=CARTESIAN_POINT('Ctrl Pts',(-134.105201401468,100.280048894584,
40.9568676486549));
#121971=CARTESIAN_POINT('Ctrl Pts',(-134.156237519567,100.295305113227,
41.5304361757658));
#121972=CARTESIAN_POINT('Ctrl Pts',(-134.369942789901,99.7466117171125,
40.6590423713717));
#121973=CARTESIAN_POINT('Ctrl Pts',(-134.489500556337,100.244640782429,
40.9273000747285));
#121974=CARTESIAN_POINT('Ctrl Pts',(-134.588556229077,100.252927156521,
41.4969965666696));
#121975=CARTESIAN_POINT('Ctrl Pts',(-134.69383801484,99.6928051663741,40.5905059319565));
#121976=CARTESIAN_POINT('Ctrl Pts',(-134.859715470752,100.185695438709,
40.852143073685));
#121977=CARTESIAN_POINT('Ctrl Pts',(-135.003852353429,100.180946256946,
41.416674411012));
#121978=CARTESIAN_POINT('Ctrl Pts',(-135.15917909729,99.5820849582838,40.428377487669));
#121979=CARTESIAN_POINT('Ctrl Pts',(-135.389449990792,100.069271121961,
40.6755950641959));
#121980=CARTESIAN_POINT('Ctrl Pts',(-135.601438612292,100.035798650978,
41.2283026025886));
#121981=CARTESIAN_POINT('Ctrl Pts',(-135.309018374801,99.5406130247622,
40.365012749783));
#121982=CARTESIAN_POINT('Ctrl Pts',(-135.560499575188,100.026048709502,
40.6063898748545));
#121983=CARTESIAN_POINT('Ctrl Pts',(-135.794023750335,99.9817944389561,
41.1548568779841));
#121984=CARTESIAN_POINT('Ctrl Pts',(-135.59528917186,99.4510837273473,40.2222371895946));
#121985=CARTESIAN_POINT('Ctrl Pts',(-135.887270737345,99.9338037941797,
40.4508143937207));
#121986=CARTESIAN_POINT('Ctrl Pts',(-136.162304749296,99.8658133782776,
40.9896347938937));
#121987=CARTESIAN_POINT('Ctrl Pts',(-135.732547875735,99.4028297619008,
40.1425417879798));
#121988=CARTESIAN_POINT('Ctrl Pts',(-136.044090000835,99.8844831972171,
40.3639436308822));
#121989=CARTESIAN_POINT('Ctrl Pts',(-136.339062656856,99.8035785703439,
40.89752774967));
#121990=CARTESIAN_POINT('Ctrl Pts',(-135.996056631836,99.3006982410598,
39.967048991485));
#121991=CARTESIAN_POINT('Ctrl Pts',(-136.345189209749,99.7811263671575,
40.1731923090114));
#121992=CARTESIAN_POINT('Ctrl Pts',(-136.678787145141,99.6723659889915,
40.694907139531));
#121993=CARTESIAN_POINT('Ctrl Pts',(-136.122909650456,99.2465109220697,
39.8706594103181));
#121994=CARTESIAN_POINT('Ctrl Pts',(-136.490245853259,99.7267010084603,
40.0684651929294));
#121995=CARTESIAN_POINT('Ctrl Pts',(-136.842534349368,99.6029941358874,
40.5837113035621));
#121996=CARTESIAN_POINT('Ctrl Pts',(-136.361599334305,99.135872317065,39.6657555222003));
#121997=CARTESIAN_POINT('Ctrl Pts',(-136.763298844298,99.6166314988037,
39.8465399216902));
#121998=CARTESIAN_POINT('Ctrl Pts',(-137.151083722583,99.4618356232876,
40.3475118721348));
#121999=CARTESIAN_POINT('Ctrl Pts',(-136.473815433002,99.0793277485954,
39.5571225456354));
#122000=CARTESIAN_POINT('Ctrl Pts',(-136.891740285323,99.5608266407195,
39.7290172578291));
#122001=CARTESIAN_POINT('Ctrl Pts',(-137.296372584979,99.3899261619375,
40.2223700626342));
#122002=CARTESIAN_POINT('Ctrl Pts',(-136.791143514878,98.907937440317,39.2136595491892));
#122003=CARTESIAN_POINT('Ctrl Pts',(-137.256702716797,99.3926156816709,
39.3571748624891));
#122004=CARTESIAN_POINT('Ctrl Pts',(-137.707965617436,99.17270392784,39.8269823473337));
#122005=CARTESIAN_POINT('Ctrl Pts',(-136.978425712821,98.7903240240385,
38.9587039413726));
#122006=CARTESIAN_POINT('Ctrl Pts',(-137.471271132536,99.2797044063513,
39.0829132139192));
#122007=CARTESIAN_POINT('Ctrl Pts',(-137.951944058266,99.0246258218968,
39.5338167849983));
#122008=CARTESIAN_POINT('Ctrl Pts',(-137.298811141195,98.5658925167854,
38.4199164197708));
#122009=CARTESIAN_POINT('Ctrl Pts',(-137.839583181452,99.0692855676421,
38.5083533970669));
#122010=CARTESIAN_POINT('Ctrl Pts',(-138.371875182822,98.7446588991856,
38.9154034374391));
#122011=CARTESIAN_POINT('Ctrl Pts',(-137.432890176118,98.4587941409741,
38.1360167466622));
#122012=CARTESIAN_POINT('Ctrl Pts',(-137.993639631362,98.9715556504356,
38.207092529041));
#122013=CARTESIAN_POINT('Ctrl Pts',(-138.549067890503,98.6123857644092,
38.5900458094456));
#122014=CARTESIAN_POINT('Ctrl Pts',(-137.657811953555,98.2597409407841,
37.5405585029577));
#122015=CARTESIAN_POINT('Ctrl Pts',(-138.253720790528,98.7957213717291,
37.5803907811806));
#122016=CARTESIAN_POINT('Ctrl Pts',(-138.849995263719,98.3704512479258,
37.9098506443426));
#122017=CARTESIAN_POINT('Ctrl Pts',(-137.748922622359,98.1672592926823,
37.2265873138721));
#122018=CARTESIAN_POINT('Ctrl Pts',(-138.359125967569,98.7176052514462,
37.2520122041509));
#122019=CARTESIAN_POINT('Ctrl Pts',(-138.974156157315,98.2602137842437,
37.5522271702304));
#122020=CARTESIAN_POINT('Ctrl Pts',(-137.889921456906,98.00403976555,36.584742741726));
#122021=CARTESIAN_POINT('Ctrl Pts',(-138.523999391585,98.5873080672133,
36.5861347324546));
#122022=CARTESIAN_POINT('Ctrl Pts',(-139.172002850185,98.0718009133519,
36.8262565687451));
#122023=CARTESIAN_POINT('Ctrl Pts',(-137.940195909082,97.9328969033622,
36.2565002930742));
#122024=CARTESIAN_POINT('Ctrl Pts',(-138.583042581617,98.5353642285488,
36.2480583254843));
#122025=CARTESIAN_POINT('Ctrl Pts',(-139.246295122416,97.9932393267167,
36.4574073952948));
#122026=CARTESIAN_POINT('Ctrl Pts',(-138.010928372618,97.8092261855709,
35.5789919911542));
#122027=CARTESIAN_POINT('Ctrl Pts',(-138.667659440397,98.4528502980109,
35.5553937653683));
#122028=CARTESIAN_POINT('Ctrl Pts',(-139.358336654291,97.8639740951307,
35.7074811396584));
#122029=CARTESIAN_POINT('Ctrl Pts',(-138.030925945938,97.756550799386,35.2292676468857));
#122030=CARTESIAN_POINT('Ctrl Pts',(-138.691947184922,98.4231401727644,
35.2011887963238));
#122031=CARTESIAN_POINT('Ctrl Pts',(-139.395761532482,97.8134674035056,
35.3263331874549));
#122032=CARTESIAN_POINT('Ctrl Pts',(-138.044543524485,97.7139790241281,
34.8684914157691));
#122033=CARTESIAN_POINT('Ctrl Pts',(-138.708636250244,98.3978195861175,
34.8400826249468));
#122034=CARTESIAN_POINT('Ctrl Pts',(-139.421608770825,97.7727302396498,
34.9420503132863));
#122035=CARTESIAN_POINT('',(-139.421052919297,97.7736050018176,34.9502875295861));
#122036=CARTESIAN_POINT('Origin',(-138.759473161068,97.0245427556513,34.9851870262886));
#122037=CARTESIAN_POINT('Ctrl Pts',(-134.165502322486,100.294392144431,
41.5297121660726));
#122038=CARTESIAN_POINT('Ctrl Pts',(-134.442641694713,100.266939115808,
41.5078338211351));
#122039=CARTESIAN_POINT('Ctrl Pts',(-134.713685597538,100.227226537517,
41.4665698124662));
#122040=CARTESIAN_POINT('Ctrl Pts',(-135.099426140456,100.153050982523,
41.3783606443934));
#122041=CARTESIAN_POINT('Ctrl Pts',(-135.218823144384,100.127523813043,
41.3467691317262));
#122042=CARTESIAN_POINT('Ctrl Pts',(-135.359109352246,100.094569377732,
41.3045164363417));
#122043=CARTESIAN_POINT('Ctrl Pts',(-135.381168536939,100.089299371434,
41.2977190280875));
#122044=CARTESIAN_POINT('Ctrl Pts',(-135.534457143272,100.052067716136,
41.2494132469069));
#122045=CARTESIAN_POINT('Ctrl Pts',(-135.663614198646,100.017525714484,
41.2031138318389));
#122046=CARTESIAN_POINT('Ctrl Pts',(-135.823358543795,99.9710788123422,
41.1388379199885));
#122047=CARTESIAN_POINT('Ctrl Pts',(-135.856798689528,99.9611413835749,
41.1249789202807));
#122048=CARTESIAN_POINT('Ctrl Pts',(-135.919560333183,99.9420922586159,
41.0982042419421));
#122049=CARTESIAN_POINT('Ctrl Pts',(-135.948951756272,99.9330033669139,
41.0853435427678));
#122050=CARTESIAN_POINT('Ctrl Pts',(-136.089843455626,99.8886329376564,
41.0221324559635));
#122051=CARTESIAN_POINT('Ctrl Pts',(-136.199250214101,99.8517588182937,
40.9683342580531));
#122052=CARTESIAN_POINT('Ctrl Pts',(-136.34027440351,99.8012206145711,40.8926806257674));
#122053=CARTESIAN_POINT('Ctrl Pts',(-136.374010583684,99.7888959656502,
40.8740900676166));
#122054=CARTESIAN_POINT('Ctrl Pts',(-136.441552741525,99.7637576839283,
40.8358738402531));
#122055=CARTESIAN_POINT('Ctrl Pts',(-136.475356625997,99.7509372105696,
40.8162327358746));
#122056=CARTESIAN_POINT('Ctrl Pts',(-136.61745724299,99.6960534437589,40.7314813631182));
#122057=CARTESIAN_POINT('Ctrl Pts',(-136.723825481221,99.6524683729631,
40.6625147499064));
#122058=CARTESIAN_POINT('Ctrl Pts',(-136.884689871252,99.5829909242497,
40.5496008131182));
#122059=CARTESIAN_POINT('Ctrl Pts',(-136.941307775496,99.5578058285245,
40.5080898178328));
#122060=CARTESIAN_POINT('Ctrl Pts',(-137.112402201953,99.4795317359934,
40.3771127440329));
#122061=CARTESIAN_POINT('Ctrl Pts',(-137.223407252429,99.4256916833926,
40.2843208375618));
#122062=CARTESIAN_POINT('Ctrl Pts',(-137.365080300032,99.3533717908166,
40.1554762364757));
#122063=CARTESIAN_POINT('Ctrl Pts',(-137.399557652619,99.3354690904849,
40.1232440145118));
#122064=CARTESIAN_POINT('Ctrl Pts',(-137.529054041457,99.2671262669987,
39.9988496200643));
#122065=CARTESIAN_POINT('Ctrl Pts',(-137.621105412335,99.2162070164157,
39.9033084825793));
#122066=CARTESIAN_POINT('Ctrl Pts',(-137.715058216902,99.1620381332529,
39.7982535555106));
#122067=CARTESIAN_POINT('Ctrl Pts',(-137.720481114299,99.1589034140916,
39.7921619650703));
#122068=CARTESIAN_POINT('Ctrl Pts',(-137.784823814501,99.1216140385015,
39.7195533708244));
#122069=CARTESIAN_POINT('Ctrl Pts',(-137.842340805771,99.0873187241068,
39.6513212813569));
#122070=CARTESIAN_POINT('Ctrl Pts',(-137.95509411833,99.0182931469277,39.5107441703749));
#122071=CARTESIAN_POINT('Ctrl Pts',(-138.010266254853,98.9835675337651,
39.4383462839024));
#122072=CARTESIAN_POINT('Ctrl Pts',(-138.068690674621,98.945850353717,39.3576866343619));
#122073=CARTESIAN_POINT('Ctrl Pts',(-138.073884612851,98.9424887503459,
39.3504798559324));
#122074=CARTESIAN_POINT('Ctrl Pts',(-138.107194030232,98.9208759393792,
39.3040291723112));
#122075=CARTESIAN_POINT('Ctrl Pts',(-138.134803748981,98.902710863666,39.2644601861343));
#122076=CARTESIAN_POINT('Ctrl Pts',(-138.271912483865,98.8113001796866,
39.062511640645));
#122077=CARTESIAN_POINT('Ctrl Pts',(-138.373430785815,98.7397310082235,
38.8953205329791));
#122078=CARTESIAN_POINT('Ctrl Pts',(-138.530323397286,98.6238209736997,
38.6067811786314));
#122079=CARTESIAN_POINT('Ctrl Pts',(-138.589977059398,98.5781865263541,
38.4881789188865));
#122080=CARTESIAN_POINT('Ctrl Pts',(-138.664367779375,98.5195516293892,
38.3284015901004));
#122081=CARTESIAN_POINT('Ctrl Pts',(-138.682120881347,98.5054152885396,
38.2892844104406));
#122082=CARTESIAN_POINT('Ctrl Pts',(-138.754883928238,98.446917267501,38.1248326719584));
#122083=CARTESIAN_POINT('Ctrl Pts',(-138.806790347027,98.4037772203501,
37.9970988129221));
#122084=CARTESIAN_POINT('Ctrl Pts',(-138.858996472181,98.3590815209045,
37.8572922165537));
#122085=CARTESIAN_POINT('Ctrl Pts',(-138.862647028213,98.3559487072672,
37.8474516383503));
#122086=CARTESIAN_POINT('Ctrl Pts',(-138.900113100438,98.3237204988098,
37.7457901571034));
#122087=CARTESIAN_POINT('Ctrl Pts',(-138.932343551124,98.2953532705309,
37.6526849518026));
#122088=CARTESIAN_POINT('Ctrl Pts',(-138.992545801914,98.2412322363056,
37.4673777768403));
#122089=CARTESIAN_POINT('Ctrl Pts',(-139.020609118714,98.2154289072862,
37.3752198522644));
#122090=CARTESIAN_POINT('Ctrl Pts',(-139.055854567659,98.1823479149298,
37.2516376405697));
#122091=CARTESIAN_POINT('Ctrl Pts',(-139.064546501262,98.1741292852413,
37.2204594177321));
#122092=CARTESIAN_POINT('Ctrl Pts',(-139.13203891967,98.1098528765829,36.9727473650135));
#122093=CARTESIAN_POINT('Ctrl Pts',(-139.182417024567,98.0590987377866,
36.7536951780579));
#122094=CARTESIAN_POINT('Ctrl Pts',(-139.250856162068,97.9865057418,36.4008922595734));
#122095=CARTESIAN_POINT('Ctrl Pts',(-139.273732728761,97.9612960443933,
36.2686388902623));
#122096=CARTESIAN_POINT('Ctrl Pts',(-139.296903369228,97.9348342781188,
36.1183602608728));
#122097=CARTESIAN_POINT('Ctrl Pts',(-139.299525984441,97.931823760765,36.1010800823737));
#122098=CARTESIAN_POINT('Ctrl Pts',(-139.335207059859,97.890656897617,35.8622403555368));
#122099=CARTESIAN_POINT('Ctrl Pts',(-139.361849924039,97.8573771247242,
35.6386155482803));
#122100=CARTESIAN_POINT('Ctrl Pts',(-139.398174922562,97.808174788131,35.2597093382272));
#122101=CARTESIAN_POINT('Ctrl Pts',(-139.410557388553,97.7900977130416,
35.1053166026137));
#122102=CARTESIAN_POINT('Ctrl Pts',(-139.421052919297,97.7736050018176,
34.9502875295861));
#122103=CARTESIAN_POINT('Ctrl Pts',(-138.044258579254,97.7149013450859,
34.8762231792858));
#122104=CARTESIAN_POINT('Ctrl Pts',(-138.708282822012,98.3983599082613,
34.8478804621999));
#122105=CARTESIAN_POINT('Ctrl Pts',(-139.421052919297,97.7736050018176,
34.9502875295861));
#122106=CARTESIAN_POINT('Ctrl Pts',(-138.068293506399,97.5992746642219,
33.9858911532258));
#122107=CARTESIAN_POINT('Ctrl Pts',(-138.740312701005,98.3424598089655,
33.9275677226206));
#122108=CARTESIAN_POINT('Ctrl Pts',(-139.482396598128,97.6772093448755,
34.0441824539315));
#122109=CARTESIAN_POINT('Ctrl Pts',(-138.07834692643,97.4939631996285,33.094061013457));
#122110=CARTESIAN_POINT('Ctrl Pts',(-138.751801830944,98.3022802162614,
33.0297573376059));
#122111=CARTESIAN_POINT('Ctrl Pts',(-139.525791836887,97.5940990088299,
33.1364016867855));
#122112=CARTESIAN_POINT('Ctrl Pts',(-138.075495184011,97.3999729623602,
32.200787425742));
#122113=CARTESIAN_POINT('Ctrl Pts',(-138.745844669111,98.2766197151746,
32.1553363430181));
#122114=CARTESIAN_POINT('Ctrl Pts',(-139.552549344547,97.5255905872534,
32.2269364684204));
#122115=CARTESIAN_POINT('',(-139.552549344548,97.5255905872532,32.2269364684207));
#122116=CARTESIAN_POINT('Origin',(-138.869908115147,96.7956707443575,32.2618359651232));
#122117=CARTESIAN_POINT('Ctrl Pts',(-139.421052919297,97.7736050018176,
34.9502875295861));
#122118=CARTESIAN_POINT('Ctrl Pts',(-139.482368742625,97.6772531171621,
34.0445939077316));
#122119=CARTESIAN_POINT('Ctrl Pts',(-139.525779209626,97.5941313386112,
33.1368308694694));
#122120=CARTESIAN_POINT('Ctrl Pts',(-139.552549344548,97.5255905872532,
32.2269364684207));
#122121=CARTESIAN_POINT('Ctrl Pts',(-138.075495184012,97.3999729623609,
32.2007874257424));
#122122=CARTESIAN_POINT('Ctrl Pts',(-138.745844669112,98.2766197151737,
32.1553363430186));
#122123=CARTESIAN_POINT('Ctrl Pts',(-139.552549344548,97.5255905872532,
32.2269364684207));
#122124=CARTESIAN_POINT('Ctrl Pts',(-138.087643653467,97.3640385640135,
31.6869972815262));
#122125=CARTESIAN_POINT('Ctrl Pts',(-138.760761146511,98.244168814448,31.6399146457812));
#122126=CARTESIAN_POINT('Ctrl Pts',(-139.567665638788,97.4868876756867,
31.7131463241454));
#122127=CARTESIAN_POINT('Ctrl Pts',(-138.099668105506,97.3279418018502,
31.1732164707879));
#122128=CARTESIAN_POINT('Ctrl Pts',(-138.775558391223,98.2116750696292,
31.1256213293808));
#122129=CARTESIAN_POINT('Ctrl Pts',(-139.582662252078,97.4479845549331,
31.1993655133907));
#122130=CARTESIAN_POINT('Ctrl Pts',(-138.111565583392,97.2916787956375,
30.6594452168128));
#122131=CARTESIAN_POINT('Ctrl Pts',(-138.790234335683,98.1791435675804,
30.6125337126933));
#122132=CARTESIAN_POINT('Ctrl Pts',(-139.597535948331,97.4088761148649,
30.6855942594885));
#122133=CARTESIAN_POINT('Origin',(725.607830919608,-1346.69018113205,115.559867271893));
#122134=CARTESIAN_POINT('Ctrl Pts',(-142.173874059514,-77.8208907607922,
29.7086025587622));
#122135=CARTESIAN_POINT('Ctrl Pts',(-142.401226169733,-77.8230113838413,
30.057922944852));
#122136=CARTESIAN_POINT('Ctrl Pts',(-142.415771844095,-77.8254869571437,
30.4744565600546));
#122137=CARTESIAN_POINT('Ctrl Pts',(-142.159176861344,-78.8444897469419,
29.6803885855203));
#122138=CARTESIAN_POINT('Ctrl Pts',(-142.400525631775,-78.8066802318823,
30.0378621626489));
#122139=CARTESIAN_POINT('Ctrl Pts',(-142.415582618796,-78.7572960092478,
30.4690378564581));
#122140=CARTESIAN_POINT('Ctrl Pts',(-142.143927650036,-79.8382954909237,
29.8215723707814));
#122141=CARTESIAN_POINT('Ctrl Pts',(-142.40562864325,-79.7636114434287,
30.1839932917041));
#122142=CARTESIAN_POINT('Ctrl Pts',(-142.421069083549,-79.6657320940698,
30.6261496507703));
#122143=CARTESIAN_POINT('Ctrl Pts',(-142.128386419118,-80.8075636023415,
30.0829220773401));
#122144=CARTESIAN_POINT('Ctrl Pts',(-142.414727200786,-80.6936182260211,
30.4445418896512));
#122145=CARTESIAN_POINT('Ctrl Pts',(-142.430579481903,-80.554257895721,
30.8984918268405));
#122146=CARTESIAN_POINT('',(-142.430106091235,-80.5096981847659,30.8849356917706));
#122147=CARTESIAN_POINT('Origin',(-140.931019850706,-80.5096981847659,30.9372849368242));
#122148=CARTESIAN_POINT('',(-142.415767104892,-77.8721802575746,30.4743208470447));
#122149=CARTESIAN_POINT('Ctrl Pts',(-142.415767104892,-77.8721802575746,
30.4743208470447));
#122150=CARTESIAN_POINT('Ctrl Pts',(-142.415767104892,-78.160390775667,
30.4743208470447));
#122151=CARTESIAN_POINT('Ctrl Pts',(-142.416308188414,-78.4461862664838,
30.4898154518112));
#122152=CARTESIAN_POINT('Ctrl Pts',(-142.418459595147,-79.0373447495039,
30.5514236799395));
#122153=CARTESIAN_POINT('Ctrl Pts',(-142.420156366223,-79.3423219164064,
30.6000128462422));
#122154=CARTESIAN_POINT('Ctrl Pts',(-142.42449109747,-79.9352699507251,
30.7241433081484));
#122155=CARTESIAN_POINT('Ctrl Pts',(-142.427087693054,-80.2234255196408,
30.7985000769605));
#122156=CARTESIAN_POINT('Ctrl Pts',(-142.430106091235,-80.5096981847658,
30.8849356917702));
#122157=CARTESIAN_POINT('Origin',(-140.916680864364,-77.8721802575746,30.5266700920985));
#122158=CARTESIAN_POINT('Ctrl Pts',(-142.100639836694,91.0317524236976,
29.9169178653335));
#122159=CARTESIAN_POINT('Ctrl Pts',(-142.40953963894,90.9498408248134,30.2959895547233));
#122160=CARTESIAN_POINT('Ctrl Pts',(-142.42647286895,90.8478345430221,30.7808938181748));
#122161=CARTESIAN_POINT('Ctrl Pts',(-142.124390100799,90.0454966263432,
29.7495069001778));
#122162=CARTESIAN_POINT('Ctrl Pts',(-142.403504920286,89.9936325293078,
30.123177822977));
#122163=CARTESIAN_POINT('Ctrl Pts',(-142.419668308982,89.919813931197,30.5860367154677));
#122164=CARTESIAN_POINT('Ctrl Pts',(-142.14901657922,89.0454339351496,29.664916180185));
#122165=CARTESIAN_POINT('Ctrl Pts',(-142.400177607059,89.0204014070397,
30.0278960389974));
#122166=CARTESIAN_POINT('Ctrl Pts',(-142.415586068451,88.9818826966462,
30.469136641673));
#122167=CARTESIAN_POINT('Ctrl Pts',(-142.174832770947,88.0275075132977,
29.7101155565063));
#122168=CARTESIAN_POINT('Ctrl Pts',(-142.401260592058,88.0295770594355,
30.0589086712314));
#122169=CARTESIAN_POINT('Ctrl Pts',(-142.415773277954,88.0319918070669,
30.4744976203945));
#122170=CARTESIAN_POINT('',(-142.415767104892,88.0947017956738,30.4743208470447));
#122171=CARTESIAN_POINT('Origin',(-140.916680864364,88.0947017956738,30.5266700920984));
#122172=CARTESIAN_POINT('Ctrl Pts',(-142.426027494141,90.7865369976291,
30.7681399523437));
#122173=CARTESIAN_POINT('Ctrl Pts',(-142.42325046057,90.4007839529492,30.6886161156355));
#122174=CARTESIAN_POINT('Ctrl Pts',(-142.420950716468,90.0135371478283,
30.6227600610387));
#122175=CARTESIAN_POINT('Ctrl Pts',(-142.417727951224,89.2818859423314,
30.5304721392584));
#122176=CARTESIAN_POINT('Ctrl Pts',(-142.416673206296,88.9378936518101,
30.5002681963405));
#122177=CARTESIAN_POINT('Ctrl Pts',(-142.415896969771,88.4267849115255,
30.4780396905915));
#122178=CARTESIAN_POINT('Ctrl Pts',(-142.415767104892,88.260946544564,30.4743208470446));
#122179=CARTESIAN_POINT('Ctrl Pts',(-142.415767104892,88.0947017956738,
30.4743208470446));
#122180=CARTESIAN_POINT('Origin',(-140.916680864364,1.26157769443283,30.5266700920984));
#122181=CARTESIAN_POINT('',(-142.415767104892,-77.9946564620606,30.4743208470447));
#122182=CARTESIAN_POINT('Ctrl Pts',(-142.130175696074,-80.6031097629629,
30.0276503908168));
#122183=CARTESIAN_POINT('Ctrl Pts',(-142.413862104066,-80.4814208225742,
30.388350706835));
#122184=CARTESIAN_POINT('Ctrl Pts',(-142.426997487912,-80.3388535445468,
30.8410025994191));
#122185=CARTESIAN_POINT('Ctrl Pts',(-142.13147959319,-81.2134609776324,
30.1961232337019));
#122186=CARTESIAN_POINT('Ctrl Pts',(-142.421440082979,-81.1286811579921,
30.5605474050668));
#122187=CARTESIAN_POINT('Ctrl Pts',(-142.445457096915,-81.0079595843599,
31.0166998082858));
#122188=CARTESIAN_POINT('Ctrl Pts',(-142.067803237171,-81.825589976956,
30.3259950726349));
#122189=CARTESIAN_POINT('Ctrl Pts',(-142.359974245416,-81.7771150876796,
30.6934958046609));
#122190=CARTESIAN_POINT('Ctrl Pts',(-142.390266098307,-81.6766468283589,
31.1527211606222));
#122191=CARTESIAN_POINT('Ctrl Pts',(-141.815954751437,-82.9955693232963,
30.5199475148105));
#122192=CARTESIAN_POINT('Ctrl Pts',(-142.102986260959,-83.0142381165429,
30.8916932212802));
#122193=CARTESIAN_POINT('Ctrl Pts',(-142.138302662227,-82.9508890687867,
31.3553316543608));
#122194=CARTESIAN_POINT('Ctrl Pts',(-141.635654965231,-83.5584769995339,
30.5886866849564));
#122195=CARTESIAN_POINT('Ctrl Pts',(-141.915997867406,-83.6085947855836,
30.9617984267248));
#122196=CARTESIAN_POINT('Ctrl Pts',(-141.950529961557,-83.5622255138876,
31.4268289457519));
#122197=CARTESIAN_POINT('Ctrl Pts',(-141.171639860995,-84.6259836013127,
30.6788045429793));
#122198=CARTESIAN_POINT('Ctrl Pts',(-141.430089493959,-84.7340073731773,
31.0531446583262));
#122199=CARTESIAN_POINT('Ctrl Pts',(-141.457466440136,-84.7184731538053,
31.5188746800198));
#122200=CARTESIAN_POINT('Ctrl Pts',(-140.887031482129,-85.1377408203574,
30.7015927531677));
#122201=CARTESIAN_POINT('Ctrl Pts',(-141.130391350432,-85.2725553770435,
31.0758440337341));
#122202=CARTESIAN_POINT('Ctrl Pts',(-141.151361799257,-85.2711955609786,
31.5409030424724));
#122203=CARTESIAN_POINT('Ctrl Pts',(-140.179368281283,-86.1541121603105,
30.7011223988882));
#122204=CARTESIAN_POINT('Ctrl Pts',(-140.382029936454,-86.340067673189,
31.0735948716793));
#122205=CARTESIAN_POINT('Ctrl Pts',(-140.383599297774,-86.3655300232349,
31.5350016205808));
#122206=CARTESIAN_POINT('Ctrl Pts',(-139.757974156604,-86.6366959466843,
30.6735049000783));
#122207=CARTESIAN_POINT('Ctrl Pts',(-139.935013480275,-86.8456517728709,
31.044203304385));
#122208=CARTESIAN_POINT('Ctrl Pts',(-139.923225714127,-86.8831046217015,
31.502451841878));
#122209=CARTESIAN_POINT('Ctrl Pts',(-139.285933234266,-87.0715110828818,
30.6129974028719));
#122210=CARTESIAN_POINT('Ctrl Pts',(-139.432953136778,-87.3001731837132,
30.9809720935509));
#122211=CARTESIAN_POINT('Ctrl Pts',(-139.404405876434,-87.3471817711529,
31.4351535153004));
#122212=CARTESIAN_POINT('Ctrl Pts',(-142.430106091235,-80.5096981847659,
30.8849356917706));
#122213=CARTESIAN_POINT('Ctrl Pts',(-142.435554346696,-81.1272730767287,
31.0409533150939));
#122214=CARTESIAN_POINT('Ctrl Pts',(-142.378060905983,-81.7419012705735,
31.1632970391609));
#122215=CARTESIAN_POINT('Ctrl Pts',(-142.135380183331,-82.9620550293781,
31.3567575971139));
#122216=CARTESIAN_POINT('Ctrl Pts',(-141.946936918898,-83.5723352530679,
31.4277907272814));
#122217=CARTESIAN_POINT('Ctrl Pts',(-141.453459637601,-84.7261462773856,
31.5191820152139));
#122218=CARTESIAN_POINT('Ctrl Pts',(-141.14752169759,-85.2772703032113,
31.5409313361594));
#122219=CARTESIAN_POINT('Ctrl Pts',(-140.415833254946,-86.318970576123,
31.5350488929759));
#122220=CARTESIAN_POINT('Ctrl Pts',(-140.000322667225,-86.7953879391831,
31.5076077640795));
#122221=CARTESIAN_POINT('Ctrl Pts',(-139.535602869442,-87.2275251711375,
31.4515144847093));
#122222=CARTESIAN_POINT('Ctrl Pts',(-138.82092782338,-87.9412940342795,
33.9697866043462));
#122223=CARTESIAN_POINT('Ctrl Pts',(-138.439505593662,-88.2174611625888,
33.745698627928));
#122224=CARTESIAN_POINT('Ctrl Pts',(-137.946410363135,-88.1753702240621,
33.5812267139043));
#122225=CARTESIAN_POINT('Ctrl Pts',(-138.999753408935,-87.7891755623166,
33.5571293373167));
#122226=CARTESIAN_POINT('Ctrl Pts',(-138.582848413671,-88.1071133186942,
33.3366660876466));
#122227=CARTESIAN_POINT('Ctrl Pts',(-138.035202928529,-88.0540229901084,
33.191516286844));
#122228=CARTESIAN_POINT('Ctrl Pts',(-139.137477389742,-87.6572758337734,
33.1344363656752));
#122229=CARTESIAN_POINT('Ctrl Pts',(-138.689158778596,-88.0159478963663,
32.9210804984287));
#122230=CARTESIAN_POINT('Ctrl Pts',(-138.095269861136,-87.9451570303027,
32.7909671465154));
#122231=CARTESIAN_POINT('Ctrl Pts',(-139.370085329431,-87.4192777543451,
32.2786033984903));
#122232=CARTESIAN_POINT('Ctrl Pts',(-138.865376148096,-87.8561450857558,
32.0802349726215));
#122233=CARTESIAN_POINT('Ctrl Pts',(-138.185708408366,-87.7434023503741,
31.9780250550841));
#122234=CARTESIAN_POINT('Ctrl Pts',(-139.464081652866,-87.3134687187967,
31.8450929176929));
#122235=CARTESIAN_POINT('Ctrl Pts',(-138.933687513515,-87.7882529326477,
31.6542073128334));
#122236=CARTESIAN_POINT('Ctrl Pts',(-138.215409751166,-87.65072010517,31.5653796480136));
#122237=CARTESIAN_POINT('Ctrl Pts',(-139.543701654923,-87.2178395063947,
31.4076628356115));
#122238=CARTESIAN_POINT('Ctrl Pts',(-138.988790465176,-87.7299882874408,
31.2294963223566));
#122239=CARTESIAN_POINT('Ctrl Pts',(-138.235115756025,-87.5644540392739,
31.1486314304025));
#122240=CARTESIAN_POINT('',(-138.838685185506,-87.9261339198581,33.9283265060377));
#122241=CARTESIAN_POINT('Ctrl Pts',(-139.535602869442,-87.2275251711375,
31.4515144847093));
#122242=CARTESIAN_POINT('Ctrl Pts',(-139.456592513376,-87.3219492178826,
31.8801192425094));
#122243=CARTESIAN_POINT('Ctrl Pts',(-139.36387813714,-87.4257689613483,
32.3025476693195));
#122244=CARTESIAN_POINT('Ctrl Pts',(-139.13811994791,-87.6564535540012,
33.1304776056118));
#122245=CARTESIAN_POINT('Ctrl Pts',(-139.005743360911,-87.7831012517989,
33.5362146394016));
#122246=CARTESIAN_POINT('Ctrl Pts',(-138.838685185506,-87.9261339198581,
33.9283265060377));
#122247=CARTESIAN_POINT('Origin',(-137.936512564955,-86.7289104155486,33.9806757510914));
#122248=CARTESIAN_POINT('Ctrl Pts',(-137.955222611493,-88.1632377827839,
33.542092876644));
#122249=CARTESIAN_POINT('Ctrl Pts',(-138.453597752833,-88.2065535784133,
33.7050122639608));
#122250=CARTESIAN_POINT('Ctrl Pts',(-138.838685185506,-87.9261339198581,
33.9283265060376));
#122251=CARTESIAN_POINT('Ctrl Pts',(-137.873468578929,-88.2766357477878,
33.9094582988416));
#122252=CARTESIAN_POINT('Ctrl Pts',(-138.342386586784,-88.3068779978889,
34.0828416657163));
#122253=CARTESIAN_POINT('Ctrl Pts',(-138.700982845106,-88.0469146973939,
34.3174496809576));
#122254=CARTESIAN_POINT('Ctrl Pts',(-137.775811908318,-88.3996799668424,
34.2630060281242));
#122255=CARTESIAN_POINT('Ctrl Pts',(-138.213053238703,-88.4203672790671,
34.4494377711449));
#122256=CARTESIAN_POINT('Ctrl Pts',(-138.544698464644,-88.1810916440948,
34.6927044766028));
#122257=CARTESIAN_POINT('Ctrl Pts',(-137.534672315431,-88.6734801085116,
34.9296752869384));
#122258=CARTESIAN_POINT('Ctrl Pts',(-137.90409820279,-88.6834414534019,
35.1414785151786));
#122259=CARTESIAN_POINT('Ctrl Pts',(-138.178525937211,-88.4880781298122,
35.4029460000448));
#122260=CARTESIAN_POINT('Ctrl Pts',(-137.389897782765,-88.8254603000513,
35.2447033420157));
#122261=CARTESIAN_POINT('Ctrl Pts',(-137.723032695041,-88.8342463118442,
35.4699412744889));
#122262=CARTESIAN_POINT('Ctrl Pts',(-137.96685134188,-88.6623219569672,
35.7399476312746));
#122263=CARTESIAN_POINT('Ctrl Pts',(-137.129054693953,-89.0754438270595,
35.6484434424014));
#122264=CARTESIAN_POINT('Ctrl Pts',(-137.405603455049,-89.0919230503179,
35.8925009219454));
#122265=CARTESIAN_POINT('Ctrl Pts',(-137.601177560748,-88.956909615053,
36.1752241080666));
#122266=CARTESIAN_POINT('Ctrl Pts',(-137.034552802955,-89.1627352860115,
35.7722014330136));
#122267=CARTESIAN_POINT('Ctrl Pts',(-137.292065853201,-89.1831518725616,
36.0222215026338));
#122268=CARTESIAN_POINT('Ctrl Pts',(-137.470854059746,-89.0609779943302,
36.3093008325871));
#122269=CARTESIAN_POINT('Ctrl Pts',(-136.826080673233,-89.3475341037942,
35.991828782356));
#122270=CARTESIAN_POINT('Ctrl Pts',(-137.044894453065,-89.3795047894348,
36.2531141817306));
#122271=CARTESIAN_POINT('Ctrl Pts',(-137.188475907559,-89.2842490497371,
36.5490658532112));
#122272=CARTESIAN_POINT('Ctrl Pts',(-136.714687068218,-89.4427235713918,
36.0847508692947));
#122273=CARTESIAN_POINT('Ctrl Pts',(-136.91425003143,-89.4822488684975,
36.3513735959691));
#122274=CARTESIAN_POINT('Ctrl Pts',(-137.039933653309,-89.4006646900812,
36.6515465309097));
#122275=CARTESIAN_POINT('Ctrl Pts',(-136.476956026804,-89.6382884032927,
36.2309274774831));
#122276=CARTESIAN_POINT('Ctrl Pts',(-136.63894808722,-89.6965100962135,
36.5070339387642));
#122277=CARTESIAN_POINT('Ctrl Pts',(-136.727918468771,-89.642956431546,
36.8155567489454));
#122278=CARTESIAN_POINT('Ctrl Pts',(-136.348740286905,-89.7400992356316,
36.284582880776));
#122279=CARTESIAN_POINT('Ctrl Pts',(-136.492016636471,-89.8097667978783,
36.5650300624719));
#122280=CARTESIAN_POINT('Ctrl Pts',(-136.562052590607,-89.7706578147154,
36.8775909482369));
#122281=CARTESIAN_POINT('Ctrl Pts',(-136.084772335532,-89.9423219049689,
36.3442867287234));
#122282=CARTESIAN_POINT('Ctrl Pts',(-136.193227033575,-90.037842288097,
36.6318416966002));
#122283=CARTESIAN_POINT('Ctrl Pts',(-136.225435870141,-90.0275722271739,
36.9520444453779));
#122284=CARTESIAN_POINT('Ctrl Pts',(-135.94904735538,-90.0428215288359,
36.3510758797583));
#122285=CARTESIAN_POINT('Ctrl Pts',(-136.041159756662,-90.1528541141934,
36.6414679626644));
#122286=CARTESIAN_POINT('Ctrl Pts',(-136.054649727094,-90.1568457901713,
36.9652397814205));
#122287=CARTESIAN_POINT('Ctrl Pts',(-135.8096891565,-90.1427190062073,36.3354082528256));
#122288=CARTESIAN_POINT('Ctrl Pts',(-135.886908261634,-90.2684994498287,
36.627940327204));
#122289=CARTESIAN_POINT('Ctrl Pts',(-135.881457640253,-90.286909110553,
36.9550334329919));
#122290=CARTESIAN_POINT('',(-135.881457640253,-90.2869091105531,36.9550334329914));
#122291=CARTESIAN_POINT('Origin',(-134.979285019702,-89.0896856062436,37.0073826780451));
#122292=CARTESIAN_POINT('Ctrl Pts',(-138.838685185506,-87.9261339198581,
33.9283265060377));
#122293=CARTESIAN_POINT('Ctrl Pts',(-138.70097341798,-88.0469229657045,
34.3174763121149));
#122294=CARTESIAN_POINT('Ctrl Pts',(-138.544698462107,-88.1810916459288,
34.6927044748178));
#122295=CARTESIAN_POINT('Ctrl Pts',(-138.361612199745,-88.334584887802,
35.0478252373472));
#122296=CARTESIAN_POINT('Ctrl Pts',(-138.178525937383,-88.4880781296752,
35.4029459998766));
#122297=CARTESIAN_POINT('Ctrl Pts',(-137.966851338635,-88.662321959238,
35.7399476272862));
#122298=CARTESIAN_POINT('Ctrl Pts',(-137.723068820097,-88.8587137297401,
36.0301319477878));
#122299=CARTESIAN_POINT('Ctrl Pts',(-137.601177560828,-88.9569096149911,
36.1752241080386));
#122300=CARTESIAN_POINT('Ctrl Pts',(-137.470854057153,-89.0609779961437,
36.3093008293739));
#122301=CARTESIAN_POINT('Ctrl Pts',(-137.329664982644,-89.1726135227137,
36.4291833410787));
#122302=CARTESIAN_POINT('Ctrl Pts',(-137.188475908136,-89.2842490492836,
36.5490658527836));
#122303=CARTESIAN_POINT('Ctrl Pts',(-137.039933652343,-89.4006646907073,
36.6515465285765));
#122304=CARTESIAN_POINT('Ctrl Pts',(-136.88392606062,-89.5218105610778,
36.7335516387379));
#122305=CARTESIAN_POINT('Ctrl Pts',(-136.727918468898,-89.6429564314484,
36.8155567488992));
#122306=CARTESIAN_POINT('Ctrl Pts',(-136.562052590542,-89.770657814765,
36.8775909482509));
#122307=CARTESIAN_POINT('Ctrl Pts',(-136.393744230313,-89.8991150209741,
36.914817696429));
#122308=CARTESIAN_POINT('Ctrl Pts',(-136.225435870084,-90.0275722271833,
36.9520444446072));
#122309=CARTESIAN_POINT('Ctrl Pts',(-136.054652064973,-90.1568440344624,
36.9652399188461));
#122310=CARTESIAN_POINT('Ctrl Pts',(-135.881457640253,-90.286909110553,
36.9550334329914));
#122311=CARTESIAN_POINT('Ctrl Pts',(-135.809689156499,-90.142719006208,
36.3354082528253));
#122312=CARTESIAN_POINT('Ctrl Pts',(-135.886908261634,-90.2684994498291,
36.6279403272036));
#122313=CARTESIAN_POINT('Ctrl Pts',(-135.881457640253,-90.2869091105531,
36.9550334329915));
#122314=CARTESIAN_POINT('Ctrl Pts',(-132.23315753036,-92.8343619114741,
36.1336494170404));
#122315=CARTESIAN_POINT('Ctrl Pts',(-132.309982370997,-92.9549239280747,
36.4225108982391));
#122316=CARTESIAN_POINT('Ctrl Pts',(-132.301336501789,-92.9754987059407,
36.7440540325203));
#122317=CARTESIAN_POINT('Ctrl Pts',(-128.656950730301,-95.5250443972058,
35.9163704814829));
#122318=CARTESIAN_POINT('Ctrl Pts',(-128.73066414326,-95.6424615157151,
36.2013093097407));
#122319=CARTESIAN_POINT('Ctrl Pts',(-128.721523285291,-95.6631691051512,
36.5173593241949));
#122320=CARTESIAN_POINT('Ctrl Pts',(-125.081127808123,-98.2146012631009,
35.6808659669102));
#122321=CARTESIAN_POINT('Ctrl Pts',(-125.149150609899,-98.3308419854356,
35.9615510403028));
#122322=CARTESIAN_POINT('Ctrl Pts',(-125.142073073579,-98.3497594565087,
36.2722199239774));
#122323=CARTESIAN_POINT('Ctrl Pts',(-135.881457640253,-90.2869091105531,
36.9550334329915));
#122324=CARTESIAN_POINT('Ctrl Pts',(-132.301336501789,-92.9754987059407,
36.7440540325203));
#122325=CARTESIAN_POINT('Ctrl Pts',(-128.721523285291,-95.6631691051512,
36.5173593241949));
#122326=CARTESIAN_POINT('Ctrl Pts',(-125.142073073579,-98.3497594565087,
36.2722199239774));
#122327=CARTESIAN_POINT('Origin',(125.462097719557,-98.7744465057449,51.5));
#122328=CARTESIAN_POINT('',(139.207968729205,-88.416189734234,51.5));
#122329=CARTESIAN_POINT('',(139.207968729205,-88.416189734234,51.5));
#122330=CARTESIAN_POINT('',(125.462097719557,-98.7744465057449,51.5));
#122331=CARTESIAN_POINT('',(109.18808606287,-111.037793901062,51.5));
#122332=CARTESIAN_POINT('',(125.462097719557,-98.7744465057449,51.5));
#122333=CARTESIAN_POINT('Origin',(133.25,-80.5096981847659,51.5));
#122334=CARTESIAN_POINT('',(143.15,-80.5096981847659,51.5));
#122335=CARTESIAN_POINT('',(143.15,-80.5096981847659,51.5));
#122336=CARTESIAN_POINT('Origin',(133.25,-80.5096981847659,51.5));
#122337=CARTESIAN_POINT('Origin',(143.15,-80.5096981847659,51.5));
#122338=CARTESIAN_POINT('',(143.15,90.7865369976291,51.5));
#122339=CARTESIAN_POINT('',(143.15,90.7865369976291,51.5));
#122340=CARTESIAN_POINT('',(143.15,-40.2548490923829,51.5));
#122341=CARTESIAN_POINT('Origin',(133.25,90.7865369976291,51.5));
#122342=CARTESIAN_POINT('',(134.19887294995,100.640959361464,51.5));
#122343=CARTESIAN_POINT('',(134.19887294995,100.640959361464,51.5));
#122344=CARTESIAN_POINT('Origin',(133.25,90.7865369976291,51.5));
#122345=CARTESIAN_POINT('Origin',(110.476903643071,-78.8884223055672,51.5));
#122346=CARTESIAN_POINT('',(110.476903643071,-103.788422305567,51.5));
#122347=CARTESIAN_POINT('Origin',(110.476903643071,-78.8884223055672,51.5));
#122348=CARTESIAN_POINT('',(110.476903643071,-103.788422305567,51.5));
#122349=CARTESIAN_POINT('Origin',(-125.462097719557,-98.7744465057449,51.5));
#122350=CARTESIAN_POINT('',(-139.207968729205,-88.416189734234,51.5));
#122351=CARTESIAN_POINT('',(-139.207968729205,-88.416189734234,51.5));
#122352=CARTESIAN_POINT('',(-125.462097719557,-98.7744465057449,51.5));
#122353=CARTESIAN_POINT('',(-125.462097719557,-98.7744465057449,51.5));
#122354=CARTESIAN_POINT('',(-109.18808606287,-111.037793901062,51.5));
#122355=CARTESIAN_POINT('Origin',(-133.25,-80.5096981847659,51.5));
#122356=CARTESIAN_POINT('',(-143.15,-80.5096981847659,51.5));
#122357=CARTESIAN_POINT('',(-143.15,-80.5096981847659,51.5));
#122358=CARTESIAN_POINT('Origin',(-133.25,-80.5096981847659,51.5));
#122359=CARTESIAN_POINT('Origin',(-143.15,-80.5096981847659,51.5));
#122360=CARTESIAN_POINT('',(-143.15,90.7865369976291,51.5));
#122361=CARTESIAN_POINT('',(-143.15,-40.2548490923829,51.5));
#122362=CARTESIAN_POINT('',(-143.15,90.7865369976291,51.5));
#122363=CARTESIAN_POINT('Origin',(-133.25,90.7865369976291,51.5));
#122364=CARTESIAN_POINT('',(-134.19887294995,100.640959361464,51.5));
#122365=CARTESIAN_POINT('Origin',(-133.25,90.7865369976291,51.5));
#122366=CARTESIAN_POINT('',(-134.19887294995,100.640959361464,51.5));
#122367=CARTESIAN_POINT('Origin',(-110.476903643071,-78.8884223055672,51.5));
#122368=CARTESIAN_POINT('',(-110.476903643071,-103.788422305567,51.5));
#122369=CARTESIAN_POINT('',(-110.476903643071,-103.788422305567,51.5));
#122370=CARTESIAN_POINT('Origin',(-110.476903643071,-78.8884223055672,51.5));
#122371=CARTESIAN_POINT('Origin',(-134.19887294995,100.640959361464,51.5));
#122372=CARTESIAN_POINT('',(-79.8446379046805,105.874676919478,51.5));
#122373=CARTESIAN_POINT('',(-72.5166393809079,106.580282922525,51.5));
#122374=CARTESIAN_POINT('',(-79.8446379046805,105.874676919478,51.5));
#122375=CARTESIAN_POINT('Origin',(-70.7488759905116,11.4115776944329,51.5));
#122376=CARTESIAN_POINT('',(-70.7488759905117,106.311577694433,51.5));
#122377=CARTESIAN_POINT('',(-70.7488759905116,106.311577694433,51.5));
#122378=CARTESIAN_POINT('Origin',(-70.7488759905116,11.4115776944329,51.5));
#122379=CARTESIAN_POINT('Origin',(-8.00000000000001,-103.788422305567,51.5));
#122380=CARTESIAN_POINT('',(-4.00000000000001,-103.788422305567,51.5));
#122381=CARTESIAN_POINT('Origin',(134.19887294995,100.640959361464,51.5));
#122382=CARTESIAN_POINT('',(79.8446379046804,105.874676919478,51.5));
#122383=CARTESIAN_POINT('',(79.8446379046804,105.874676919478,51.5));
#122384=CARTESIAN_POINT('',(72.5166393809079,106.580282922525,51.5));
#122385=CARTESIAN_POINT('Origin',(70.7488759905115,11.4115776944329,51.5));
#122386=CARTESIAN_POINT('',(70.7488759905116,106.311577694433,51.5));
#122387=CARTESIAN_POINT('',(70.7488759905116,106.311577694433,51.5));
#122388=CARTESIAN_POINT('Origin',(70.7488759905115,11.4115776944329,51.5));
#122389=CARTESIAN_POINT('Origin',(70.7488759905116,106.311577694433,51.5));
#122390=CARTESIAN_POINT('',(35.3744379952558,106.311577694433,51.5));
#122391=CARTESIAN_POINT('Origin',(-1.77635683940025E-14,-3.16928343680308E-15,
51.5));
#122392=CARTESIAN_POINT('',(1.77635683940025E-14,3.77312418982662,-15.));
#122393=CARTESIAN_POINT('',(1.42108547152021E-13,1.26157769443282,127.7712));
#122394=CARTESIAN_POINT('',(0.,0.,0.));
#122395=CARTESIAN_POINT('Ctrl Pts',(-3.65906851668779,-36.8247732717163,
-18.5813479900227));
#122396=CARTESIAN_POINT('Ctrl Pts',(-3.67513275310471,-36.8249329249028,
-18.650543081173));
#122397=CARTESIAN_POINT('Ctrl Pts',(-3.70709978226929,-36.8101321412026,
-18.7882378610196));
#122398=CARTESIAN_POINT('Ctrl Pts',(-3.7490360849898,-36.7494352405428,
-18.9688742892893));
#122399=CARTESIAN_POINT('Ctrl Pts',(-3.78400300018709,-36.664791408293,
-19.1194907780855));
#122400=CARTESIAN_POINT('Ctrl Pts',(-3.80291350812584,-36.6000365891756,
-19.200945899048));
#122401=CARTESIAN_POINT('Ctrl Pts',(-3.81173301993684,-36.5645667098273,
-19.238935063788));
#122402=CARTESIAN_POINT('Ctrl Pts',(-3.81214584570228,-36.5629064274437,
-19.2407132694697));
#122403=CARTESIAN_POINT('Ctrl Pts',(-3.81255867146771,-36.5612461450601,
-19.2424914751514));
#122404=CARTESIAN_POINT('Ctrl Pts',(-3.81297149723315,-36.5595858626765,
-19.2442696808331));
#122405=CARTESIAN_POINT('Ctrl Pts',(-6.10645993033513,-36.8247728749701,
-18.0130060137178));
#122406=CARTESIAN_POINT('Ctrl Pts',(-6.13258719055383,-36.8249562234643,
-18.084908957513));
#122407=CARTESIAN_POINT('Ctrl Pts',(-6.18458135963593,-36.8080988651856,
-18.2279982889225));
#122408=CARTESIAN_POINT('Ctrl Pts',(-6.25252024214044,-36.7390985842513,
-18.4145495812111));
#122409=CARTESIAN_POINT('Ctrl Pts',(-6.30874371704036,-36.6432028553887,
-18.5682691959035));
#122410=CARTESIAN_POINT('Ctrl Pts',(-6.33884170780536,-36.5701305639153,
-18.6500732160556));
#122411=CARTESIAN_POINT('Ctrl Pts',(-6.35277621646779,-36.5302148698208,
-18.6877847000848));
#122412=CARTESIAN_POINT('Ctrl Pts',(-6.3534284661986,-36.5283464867039,
-18.689549908023));
#122413=CARTESIAN_POINT('Ctrl Pts',(-6.3540807159294,-36.5264781035869,
-18.6913151159613));
#122414=CARTESIAN_POINT('Ctrl Pts',(-6.35473296566021,-36.5246097204699,
-18.6930803238995));
#122415=CARTESIAN_POINT('Ctrl Pts',(-10.7786966820424,-36.8247722175321,
-15.9135684297573));
#122416=CARTESIAN_POINT('Ctrl Pts',(-10.8279586487278,-36.824999198397,
-15.9856769170484));
#122417=CARTESIAN_POINT('Ctrl Pts',(-10.9259927157569,-36.8039153455442,
-16.1291816120161));
#122418=CARTESIAN_POINT('Ctrl Pts',(-11.0527242749303,-36.7179461608285,
-16.313601771781));
#122419=CARTESIAN_POINT('Ctrl Pts',(-11.1554449798029,-36.599333483882,
-16.461365870216));
#122420=CARTESIAN_POINT('Ctrl Pts',(-11.2088566032851,-36.5097035136579,
-16.5369411002009));
#122421=CARTESIAN_POINT('Ctrl Pts',(-11.2330622159369,-36.4610376078653,
-16.5707681785283));
#122422=CARTESIAN_POINT('Ctrl Pts',(-11.2341952378983,-36.4587596427988,
-16.5723515642987));
#122423=CARTESIAN_POINT('Ctrl Pts',(-11.2353282598597,-36.4564816777322,
-16.573934950069));
#122424=CARTESIAN_POINT('Ctrl Pts',(-11.2364612818212,-36.4542037126657,
-16.5755183358393));
#122425=CARTESIAN_POINT('Ctrl Pts',(-16.0335051043272,-36.8247711585745,
-10.2978419273577));
#122426=CARTESIAN_POINT('Ctrl Pts',(-16.117857156217,-36.8250678605113,
-10.351736055712));
#122427=CARTESIAN_POINT('Ctrl Pts',(-16.2857365970321,-36.7972805588833,
-10.4590098364025));
#122428=CARTESIAN_POINT('Ctrl Pts',(-16.4976861919931,-36.6847581513398,
-10.5935449291036));
#122429=CARTESIAN_POINT('Ctrl Pts',(-16.6615734432104,-36.5315142824254,
-10.6961640225168));
#122430=CARTESIAN_POINT('Ctrl Pts',(-16.7410446492415,-36.4174519736441,
-10.744872309144));
#122431=CARTESIAN_POINT('Ctrl Pts',(-16.7751539300729,-36.3561859146186,
-10.7654037785565));
#122432=CARTESIAN_POINT('Ctrl Pts',(-16.7767505252438,-36.3533181586414,
-10.7663648203644));
#122433=CARTESIAN_POINT('Ctrl Pts',(-16.7783471204149,-36.3504504026641,
-10.7673258621723));
#122434=CARTESIAN_POINT('Ctrl Pts',(-16.7799437155858,-36.3475826466868,
-10.7682869039802));
#122435=CARTESIAN_POINT('Ctrl Pts',(-18.6747943476481,-36.8247698277037,
-3.0740694970495));
#122436=CARTESIAN_POINT('Ctrl Pts',(-18.7853139260926,-36.8251470771078,
-3.0922116295587));
#122437=CARTESIAN_POINT('Ctrl Pts',(-19.0053039330366,-36.7902607388726,
-3.1283275140127));
#122438=CARTESIAN_POINT('Ctrl Pts',(-19.2763301493211,-36.6500360088918,
-3.1719245643038));
#122439=CARTESIAN_POINT('Ctrl Pts',(-19.475436917891,-36.4616666203138,
-3.2025352515946));
#122440=CARTESIAN_POINT('Ctrl Pts',(-19.5642246629604,-36.3237206689725,
-3.2150916481851));
#122441=CARTESIAN_POINT('Ctrl Pts',(-19.5996408773288,-36.2504822176497,
-3.2196930911901));
#122442=CARTESIAN_POINT('Ctrl Pts',(-19.6012986477496,-36.247054055142,
-3.2199084766073));
#122443=CARTESIAN_POINT('Ctrl Pts',(-19.6029564181703,-36.2436258926343,
-3.2201238620245));
#122444=CARTESIAN_POINT('Ctrl Pts',(-19.604614188591,-36.2401977301265,
-3.2203392474416));
#122445=CARTESIAN_POINT('Ctrl Pts',(-18.257349305605,-36.8247686573117,
4.611669116198));
#122446=CARTESIAN_POINT('Ctrl Pts',(-18.3770156504647,-36.8252235618551,
4.6416746361473));
#122447=CARTESIAN_POINT('Ctrl Pts',(-18.6152381450503,-36.7828153057949,
4.7013934686332));
#122448=CARTESIAN_POINT('Ctrl Pts',(-18.9011141715071,-36.6136651388924,
4.7741408234932));
#122449=CARTESIAN_POINT('Ctrl Pts',(-19.0992460613314,-36.3897402037059,
4.8262663489717));
#122450=CARTESIAN_POINT('Ctrl Pts',(-19.1785467015027,-36.2286007384187,
4.8484857528129));
#122451=CARTESIAN_POINT('Ctrl Pts',(-19.2068583836474,-36.1441286139863,
4.8569716027948));
#122452=CARTESIAN_POINT('Ctrl Pts',(-19.2081836034671,-36.1401746230881,
4.8573688104395));
#122453=CARTESIAN_POINT('Ctrl Pts',(-19.2095088232868,-36.1362206321899,
4.8577660180843));
#122454=CARTESIAN_POINT('Ctrl Pts',(-19.2108340431065,-36.1322666412918,
4.858163225729));
#122455=CARTESIAN_POINT('Ctrl Pts',(-14.8242680773967,-36.8247673157978,
11.4962601373262));
#122456=CARTESIAN_POINT('Ctrl Pts',(-14.9307267444026,-36.8253078901918,
11.5781382262683));
#122457=CARTESIAN_POINT('Ctrl Pts',(-15.1426782684383,-36.7749032161638,
11.7411326682911));
#122458=CARTESIAN_POINT('Ctrl Pts',(-15.3898031996434,-36.5755103132342,
11.9326663653032));
#122459=CARTESIAN_POINT('Ctrl Pts',(-15.549779818522,-36.3156413180577,
12.0590216492763));
#122460=CARTESIAN_POINT('Ctrl Pts',(-15.6049223812726,-36.132157201139,
12.1045432808916));
#122461=CARTESIAN_POINT('Ctrl Pts',(-15.6210678451111,-36.0373010609279,
12.1187828626446));
#122462=CARTESIAN_POINT('Ctrl Pts',(-15.6218235857473,-36.0328610125977,
12.1194493923078));
#122463=CARTESIAN_POINT('Ctrl Pts',(-15.6225793263836,-36.0284209642676,
12.120115921971));
#122464=CARTESIAN_POINT('Ctrl Pts',(-15.6233350670198,-36.0239809159375,
12.1207824516341));
#122465=CARTESIAN_POINT('Ctrl Pts',(-8.28092940337887,-36.8247656907343,
17.0103916092895));
#122466=CARTESIAN_POINT('Ctrl Pts',(-8.34700624035128,-36.8254089043443,
17.1424851576695));
#122467=CARTESIAN_POINT('Ctrl Pts',(-8.47859118772746,-36.7655302296139,
17.4054895300539));
#122468=CARTESIAN_POINT('Ctrl Pts',(-8.62595734564977,-36.5309305086632,
17.7042520117502));
#122469=CARTESIAN_POINT('Ctrl Pts',(-8.71186528353607,-36.2307423971665,
17.8852295758775));
#122470=CARTESIAN_POINT('Ctrl Pts',(-8.73369712114712,-36.0235688499901,
17.9373736659273));
#122471=CARTESIAN_POINT('Ctrl Pts',(-8.73656118480645,-35.9182593330183,
17.9479948467798));
#122472=CARTESIAN_POINT('Ctrl Pts',(-8.73669524656608,-35.9133299805911,
17.9484920054899));
#122473=CARTESIAN_POINT('Ctrl Pts',(-8.7368293083257,-35.9084006281641,
17.9489891641999));
#122474=CARTESIAN_POINT('Ctrl Pts',(-8.73696337008533,-35.9034712757369,
17.94948632291));
#122475=CARTESIAN_POINT('Ctrl Pts',(-0.648274633591143,-36.8247641235546,
18.7200297122895));
#122476=CARTESIAN_POINT('Ctrl Pts',(-0.655300423861222,-36.8255068017605,
18.8771264475573));
#122477=CARTESIAN_POINT('Ctrl Pts',(-0.669311100111919,-36.7564003974067,
19.1899442602114));
#122478=CARTESIAN_POINT('Ctrl Pts',(-0.682892495169345,-36.488248276146,
19.5327076721609));
#122479=CARTESIAN_POINT('Ctrl Pts',(-0.687523047803869,-36.1514269155625,
19.7205568860966));
#122480=CARTESIAN_POINT('Ctrl Pts',(-0.685834028357921,-35.9243546476105,
19.7577400478675));
#122481=CARTESIAN_POINT('Ctrl Pts',(-0.683890474455826,-35.8109449716187,
19.7562884568208));
#122482=CARTESIAN_POINT('Ctrl Pts',(-0.683799500131567,-35.8056364650593,
19.7562205104086));
#122483=CARTESIAN_POINT('Ctrl Pts',(-0.683708525807308,-35.8003279585,19.7561525639964));
#122484=CARTESIAN_POINT('Ctrl Pts',(-0.683617551483049,-35.7950194519406,
19.7560846175842));
#122485=CARTESIAN_POINT('Ctrl Pts',(5.99033136078591,-36.8247627068285,
17.4226890441667));
#122486=CARTESIAN_POINT('Ctrl Pts',(6.04242124019123,-36.8255979917459,
17.5778708526031));
#122487=CARTESIAN_POINT('Ctrl Pts',(6.14613209573775,-36.7476443298944,
17.8869197624122));
#122488=CARTESIAN_POINT('Ctrl Pts',(6.25693136928632,-36.4479917429051,
18.2146916869191));
#122489=CARTESIAN_POINT('Ctrl Pts',(6.31314064583776,-36.0783980595387,
18.377178659173));
#122490=CARTESIAN_POINT('Ctrl Pts',(6.32009542013226,-35.835010800755,18.3935680106273));
#122491=CARTESIAN_POINT('Ctrl Pts',(6.31663702643108,-35.7156027683789,
18.3808521078476));
#122492=CARTESIAN_POINT('Ctrl Pts',(6.31647514513227,-35.7100134893552,
18.3802568989052));
#122493=CARTESIAN_POINT('Ctrl Pts',(6.31631326383345,-35.7044242103314,
18.3796616899627));
#122494=CARTESIAN_POINT('Ctrl Pts',(6.31615138253464,-35.6988349313076,
18.3790664810202));
#122495=CARTESIAN_POINT('Ctrl Pts',(12.0450269410658,-36.8247609123705,
14.4066662518146));
#122496=CARTESIAN_POINT('Ctrl Pts',(12.1557460356307,-36.8257035582436,
14.5432908071321));
#122497=CARTESIAN_POINT('Ctrl Pts',(12.3762333299992,-36.7384064089833,
14.8153920078879));
#122498=CARTESIAN_POINT('Ctrl Pts',(12.6042135298234,-36.4060109111307,
15.0935976085371));
#122499=CARTESIAN_POINT('Ctrl Pts',(12.7077846914347,-36.0035216499325,
15.21485407318));
#122500=CARTESIAN_POINT('Ctrl Pts',(12.7087345452952,-35.7448643590259,
15.2103793730594));
#122501=CARTESIAN_POINT('Ctrl Pts',(12.693789755911,-35.6203537450284,15.1888570764302));
#122502=CARTESIAN_POINT('Ctrl Pts',(12.6930902167246,-35.6145256231743,
15.1878496557508));
#122503=CARTESIAN_POINT('Ctrl Pts',(12.6923906775382,-35.6086975013201,
15.1868422350715));
#122504=CARTESIAN_POINT('Ctrl Pts',(12.6916911383518,-35.602869379466,15.1858348143922));
#122505=CARTESIAN_POINT('Ctrl Pts',(17.0595933103813,-36.8247595348033,
8.4077713253058));
#122506=CARTESIAN_POINT('Ctrl Pts',(17.2270994919223,-36.8258071541156,
8.4947519489463));
#122507=CARTESIAN_POINT('Ctrl Pts',(17.5607110704684,-36.7271064611764,
8.6680654168065));
#122508=CARTESIAN_POINT('Ctrl Pts',(17.8901348128831,-36.3555714638729,
8.8354762823635));
#122509=CARTESIAN_POINT('Ctrl Pts',(18.0148126037625,-35.9159164016329,
8.8927748813767));
#122510=CARTESIAN_POINT('Ctrl Pts',(17.9891002644265,-35.6420531629769,
8.8732964765953));
#122511=CARTESIAN_POINT('Ctrl Pts',(17.9519265436389,-35.5134597521522,
8.8507613105012));
#122512=CARTESIAN_POINT('Ctrl Pts',(17.9501865074479,-35.5074405217922,
8.8497064791918));
#122513=CARTESIAN_POINT('Ctrl Pts',(17.9484464712568,-35.5014212914321,
8.8486516478824));
#122514=CARTESIAN_POINT('Ctrl Pts',(17.9467064350658,-35.495402061072,8.8475968165729));
#122515=CARTESIAN_POINT('Ctrl Pts',(18.9236845872212,-36.8247562281304,
0.0607779455778013));
#122516=CARTESIAN_POINT('Ctrl Pts',(19.1227860702936,-36.825985991186,0.0658742896923026));
#122517=CARTESIAN_POINT('Ctrl Pts',(19.5193769917785,-36.7130071262071,
0.0760101868516028));
#122518=CARTESIAN_POINT('Ctrl Pts',(19.8882175565556,-36.2941511230121,
0.0827616810917009));
#122519=CARTESIAN_POINT('Ctrl Pts',(19.9910546841313,-35.8130764982314,
0.0801272870422021));
#122520=CARTESIAN_POINT('Ctrl Pts',(19.923734595044,-35.5257034021086,0.0742228768516018));
#122521=CARTESIAN_POINT('Ctrl Pts',(19.8606025261206,-35.3953113970726,
0.0705012025761032));
#122522=CARTESIAN_POINT('Ctrl Pts',(19.8576474255169,-35.3892079776952,
0.0703269975788001));
#122523=CARTESIAN_POINT('Ctrl Pts',(19.8546923249132,-35.383104558318,0.0701527925815015));
#122524=CARTESIAN_POINT('Ctrl Pts',(19.8517372243096,-35.3770011389406,
0.069978587584103));
#122525=CARTESIAN_POINT('Ctrl Pts',(17.5193594608064,-36.8247551325352,
-7.4977334403467));
#122526=CARTESIAN_POINT('Ctrl Pts',(17.7154545121467,-36.8260964719898,
-7.5755472530101));
#122527=CARTESIAN_POINT('Ctrl Pts',(18.1061234395544,-36.6987763404024,
-7.7304410592487));
#122528=CARTESIAN_POINT('Ctrl Pts',(18.447639975548,-36.2335983527913,-7.8692781206052));
#122529=CARTESIAN_POINT('Ctrl Pts',(18.5068055543471,-35.7152776289323,
-7.8991869861739));
#122530=CARTESIAN_POINT('Ctrl Pts',(18.407791934134,-35.4190548477945,-7.8647781748892));
#122531=CARTESIAN_POINT('Ctrl Pts',(18.3293803137667,-35.2896348744795,
-7.8360788944921));
#122532=CARTESIAN_POINT('Ctrl Pts',(18.3257100043561,-35.2835769541897,
-7.834735531883));
#122533=CARTESIAN_POINT('Ctrl Pts',(18.3220396949454,-35.2775190338997,
-7.8333921692739));
#122534=CARTESIAN_POINT('Ctrl Pts',(18.3183693855348,-35.2714611136099,
-7.8320488066648));
#122535=CARTESIAN_POINT('Ctrl Pts',(13.2681829242169,-36.8247506255602,
-13.9086075036849));
#122536=CARTESIAN_POINT('Ctrl Pts',(13.427639797596,-36.8263245408462,-14.0653032724989));
#122537=CARTESIAN_POINT('Ctrl Pts',(13.7452735485167,-36.6824809717199,
-14.3775011124165));
#122538=CARTESIAN_POINT('Ctrl Pts',(14.0023890911837,-36.1660499293119,
-14.6354478667243));
#122539=CARTESIAN_POINT('Ctrl Pts',(14.012116202252,-35.6105733218099,-14.6546662610744));
#122540=CARTESIAN_POINT('Ctrl Pts',(13.9032611282435,-35.3098878177782,
-14.5546797807866));
#122541=CARTESIAN_POINT('Ctrl Pts',(13.8261492836828,-35.1847938746749,
-14.482099086702));
#122542=CARTESIAN_POINT('Ctrl Pts',(13.8225398144812,-35.1789384482159,
-14.4787017126485));
#122543=CARTESIAN_POINT('Ctrl Pts',(13.8189303452796,-35.173083021757,-14.475304338595));
#122544=CARTESIAN_POINT('Ctrl Pts',(13.8153208760779,-35.167227595298,-14.4719069645414));
#122545=CARTESIAN_POINT('Ctrl Pts',(9.00935736564535,-36.8247523793715,
-16.7542844126143));
#122546=CARTESIAN_POINT('Ctrl Pts',(9.12432906456514,-36.8263386614093,
-16.9522648672674));
#122547=CARTESIAN_POINT('Ctrl Pts',(9.35348292508621,-36.669622345307,-17.3463526348589));
#122548=CARTESIAN_POINT('Ctrl Pts',(9.52862275180042,-36.1143742150699,
-17.6508483304883));
#122549=CARTESIAN_POINT('Ctrl Pts',(9.51724555990786,-35.5344099569653,
-17.6367496776538));
#122550=CARTESIAN_POINT('Ctrl Pts',(9.42609637007712,-35.2348312718941,
-17.4834163552219));
#122551=CARTESIAN_POINT('Ctrl Pts',(9.36487462773124,-35.115625084554,-17.3797153969272));
#122552=CARTESIAN_POINT('Ctrl Pts',(9.36200894613946,-35.1100452535398,
-17.3748613382897));
#122553=CARTESIAN_POINT('Ctrl Pts',(9.35914326454766,-35.1044654225255,
-17.3700072796522));
#122554=CARTESIAN_POINT('Ctrl Pts',(9.35627758295588,-35.0988855915114,
-17.3651532210147));
#122555=CARTESIAN_POINT('Ctrl Pts',(6.6893392115613,-36.8247479246548,-17.7214845332863));
#122556=CARTESIAN_POINT('Ctrl Pts',(6.77857691323953,-36.8265165251457,
-17.9354992296557));
#122557=CARTESIAN_POINT('Ctrl Pts',(6.95631733919037,-36.6623898214046,
-18.3617671735867));
#122558=CARTESIAN_POINT('Ctrl Pts',(7.08866607689509,-36.085877597764,-18.6791735285639));
#122559=CARTESIAN_POINT('Ctrl Pts',(7.07365038852392,-35.4937353744517,
-18.6431618870515));
#122560=CARTESIAN_POINT('Ctrl Pts',(6.99875218653585,-35.1963406159533,
-18.4635369404264));
#122561=CARTESIAN_POINT('Ctrl Pts',(6.94951342631001,-35.081267243577,-18.3454494372699));
#122562=CARTESIAN_POINT('Ctrl Pts',(6.94720864693956,-35.0758808623293,
-18.3399219698859));
#122563=CARTESIAN_POINT('Ctrl Pts',(6.94490386756911,-35.0704944810816,
-18.3343945025017));
#122564=CARTESIAN_POINT('Ctrl Pts',(6.94259908819866,-35.065108099834,-18.3288670351176));
#122565=CARTESIAN_POINT('',(-6.75400691152432,-36.824775785938,-17.5834850774754));
#122566=CARTESIAN_POINT('',(-3.66014619229681,-36.8247757871982,-18.5833962159545));
#122567=CARTESIAN_POINT('Origin',(-1.09866794079338,-36.8247757875692,-4.43340888070017));
#122568=CARTESIAN_POINT('',(9.80994309176964,-36.824775784652,-16.0791097438944));
#122569=CARTESIAN_POINT('Ctrl Pts',(-6.75400691152463,-36.8247757838866,
-17.5834850774762));
#122570=CARTESIAN_POINT('Ctrl Pts',(-7.9015578546412,-36.8247789547186,
-17.1424069196759));
#122571=CARTESIAN_POINT('Ctrl Pts',(-9.00314842671964,-36.8228648537795,
-16.5899791354681));
#122572=CARTESIAN_POINT('Ctrl Pts',(-11.4003729185027,-36.8155608317328,
-15.0779780778635));
#122573=CARTESIAN_POINT('Ctrl Pts',(-12.6427181935894,-36.8088686461063,
-14.0517796313222));
#122574=CARTESIAN_POINT('Ctrl Pts',(-15.2041327322416,-36.7910776292978,
-11.3171328247));
#122575=CARTESIAN_POINT('Ctrl Pts',(-16.3909618959938,-36.778849761877,
-9.51523096992546));
#122576=CARTESIAN_POINT('Ctrl Pts',(-18.2505302662518,-36.7492352589682,
-5.26203717634156));
#122577=CARTESIAN_POINT('Ctrl Pts',(-18.7857868364144,-36.7332140352304,
-2.7948308215544));
#122578=CARTESIAN_POINT('Ctrl Pts',(-18.8615605917407,-36.6995786490218,
2.22005138187641));
#122579=CARTESIAN_POINT('Ctrl Pts',(-18.3950231249774,-36.6851081690896,
4.71762224863614));
#122580=CARTESIAN_POINT('Ctrl Pts',(-17.1234441488461,-36.6641775660949,
7.86071421777525));
#122581=CARTESIAN_POINT('Ctrl Pts',(-16.7391229087808,-36.6591813575447,
8.64801107574215));
#122582=CARTESIAN_POINT('Ctrl Pts',(-15.0713166984734,-36.6422717772125,
11.5352776017473));
#122583=CARTESIAN_POINT('Ctrl Pts',(-13.4356446150855,-36.6309044257875,
13.4034235742709));
#122584=CARTESIAN_POINT('Ctrl Pts',(-11.0040402521524,-36.622239591916,
15.2762297148217));
#122585=CARTESIAN_POINT('Ctrl Pts',(-10.5031504299409,-36.6207757584038,
15.6246172621834));
#122586=CARTESIAN_POINT('Ctrl Pts',(-8.94531527667276,-36.6162508702938,
16.599456042071));
#122587=CARTESIAN_POINT('Ctrl Pts',(-7.84318665576954,-36.6118998358851,
17.1474103956807));
#122588=CARTESIAN_POINT('Ctrl Pts',(-5.09162455551224,-36.6032085169869,
18.1945358634486));
#122589=CARTESIAN_POINT('Ctrl Pts',(-3.41175771536046,-36.6016600899638,
18.5827419657813));
#122590=CARTESIAN_POINT('Ctrl Pts',(-0.505488274451739,-36.6052482757899,
18.8467084339529));
#122591=CARTESIAN_POINT('Ctrl Pts',(0.699271535458461,-36.6076909129593,
18.8405399374547));
#122592=CARTESIAN_POINT('Ctrl Pts',(3.07485903607154,-36.6092453085324,
18.6002006507626));
#122593=CARTESIAN_POINT('Ctrl Pts',(4.24058475935609,-36.6097283058348,
18.3696885004231));
#122594=CARTESIAN_POINT('Ctrl Pts',(7.49750194465512,-36.6165956161028,
17.3991128181343));
#122595=CARTESIAN_POINT('Ctrl Pts',(9.49011171500945,-36.628886118476,16.39822906645));
#122596=CARTESIAN_POINT('Ctrl Pts',(12.2226608466383,-36.6411142587523,
14.3580773922494));
#122597=CARTESIAN_POINT('Ctrl Pts',(13.1116620836102,-36.6448864047259,
13.5517619020751));
#122598=CARTESIAN_POINT('Ctrl Pts',(15.4373138069157,-36.6609380053281,
10.9985582924802));
#122599=CARTESIAN_POINT('Ctrl Pts',(16.6444091631836,-36.6787352931817,
9.07109237926204));
#122600=CARTESIAN_POINT('Ctrl Pts',(17.933697268127,-36.6998233337453,5.84530874530085));
#122601=CARTESIAN_POINT('Ctrl Pts',(18.2748865240961,-36.706672112145,4.67325697187506));
#122602=CARTESIAN_POINT('Ctrl Pts',(18.9401630416808,-36.7291785333788,
1.14397709790164));
#122603=CARTESIAN_POINT('Ctrl Pts',(18.9347833986406,-36.7446074035469,
-1.25078457450411));
#122604=CARTESIAN_POINT('Ctrl Pts',(18.2582105395211,-36.7673255385423,
-4.75341531457931));
#122605=CARTESIAN_POINT('Ctrl Pts',(17.9208283097538,-36.7750841022009,
-5.90134070653485));
#122606=CARTESIAN_POINT('Ctrl Pts',(16.7055726762496,-36.7942291217601,
-8.93599710062706));
#122607=CARTESIAN_POINT('Ctrl Pts',(15.6208647127799,-36.8042692721027,
-10.7217010242861));
#122608=CARTESIAN_POINT('Ctrl Pts',(12.9874164460989,-36.8199660880747,
-13.7803158587885));
#122609=CARTESIAN_POINT('Ctrl Pts',(11.4836144464719,-36.8247600579447,
-15.0573363881994));
#122610=CARTESIAN_POINT('Ctrl Pts',(9.80994309177004,-36.8247757809932,
-16.0791097438951));
#122611=CARTESIAN_POINT('',(6.94300622824464,-36.8246677545415,-17.6215582720861));
#122612=CARTESIAN_POINT('Origin',(1.7881367260913,-36.824775787577,-4.17589124685154));
#122613=CARTESIAN_POINT('',(7.21805595732723,-35.1037792215756,-18.2575651085517));
#122614=CARTESIAN_POINT('Ctrl Pts',(6.94300622824464,-36.8246677545415,
-17.6215582720861));
#122615=CARTESIAN_POINT('Ctrl Pts',(6.96319671475043,-36.8238989031873,
-17.6682494038459));
#122616=CARTESIAN_POINT('Ctrl Pts',(6.98315044225097,-36.8190444670708,
-17.7143903464084));
#122617=CARTESIAN_POINT('Ctrl Pts',(7.00269641582662,-36.810557836709,-17.75958604935));
#122618=CARTESIAN_POINT('Ctrl Pts',(7.02272362803569,-36.801862258229,-17.8058945092611));
#122619=CARTESIAN_POINT('Ctrl Pts',(7.04232278300098,-36.7893534141983,
-17.8512106635991));
#122620=CARTESIAN_POINT('Ctrl Pts',(7.06132660598672,-36.7734838438058,
-17.8951482750183));
#122621=CARTESIAN_POINT('Ctrl Pts',(7.08061159495596,-36.7573794794263,
-17.9397359536233));
#122622=CARTESIAN_POINT('Ctrl Pts',(7.09928355749565,-36.737814132639,-17.9829041173225));
#122623=CARTESIAN_POINT('Ctrl Pts',(7.117184027468,-36.715225710581,-18.024287096005));
#122624=CARTESIAN_POINT('Ctrl Pts',(7.13547889622322,-36.692139600687,-18.0665818606042));
#122625=CARTESIAN_POINT('Ctrl Pts',(7.15296793827947,-36.665895694569,-18.1070119945563));
#122626=CARTESIAN_POINT('Ctrl Pts',(7.16949827354753,-36.6369259949675,
-18.1452249557383));
#122627=CARTESIAN_POINT('Ctrl Pts',(7.17425794852361,-36.6285845819217,
-18.1562278345154));
#122628=CARTESIAN_POINT('Ctrl Pts',(7.17893823927587,-36.6200169630216,
-18.1670471246334));
#122629=CARTESIAN_POINT('Ctrl Pts',(7.18353573212155,-36.6112329298322,
-18.1776749577208));
#122630=CARTESIAN_POINT('Ctrl Pts',(7.19830257286172,-36.5830192004108,
-18.2118108495823));
#122631=CARTESIAN_POINT('Ctrl Pts',(7.21225626023995,-36.5524902740056,
-18.2440663904711));
#122632=CARTESIAN_POINT('Ctrl Pts',(7.22525587737643,-36.5199817589731,
-18.274116165262));
#122633=CARTESIAN_POINT('Ctrl Pts',(7.2379048019243,-36.4883502309449,-18.3033552828467));
#122634=CARTESIAN_POINT('Ctrl Pts',(7.24965029252637,-36.4548449575526,
-18.3305057035274));
#122635=CARTESIAN_POINT('Ctrl Pts',(7.26038095065332,-36.4197853074103,
-18.3553103463796));
#122636=CARTESIAN_POINT('Ctrl Pts',(7.27072135667169,-36.3860007051012,
-18.3792128950581));
#122637=CARTESIAN_POINT('Ctrl Pts',(7.28011934709011,-36.3507730981211,
-18.4009370576797));
#122638=CARTESIAN_POINT('Ctrl Pts',(7.28849395722928,-36.3143917886416,
-18.42029616907));
#122639=CARTESIAN_POINT('Ctrl Pts',(7.29686856736844,-36.2780104791621,
-18.4396552804603));
#122640=CARTESIAN_POINT('Ctrl Pts',(7.30421965664751,-36.2404757749438,
-18.4566490157927));
#122641=CARTESIAN_POINT('Ctrl Pts',(7.31048694403,-36.2020756119794,-18.4711386288695));
#122642=CARTESIAN_POINT('Ctrl Pts',(7.31491404552503,-36.1749504127514,
-18.4813738365119));
#122643=CARTESIAN_POINT('Ctrl Pts',(7.31877199508906,-36.1475395129311,
-18.4902938139533));
#122644=CARTESIAN_POINT('Ctrl Pts',(7.32209071278857,-36.119986788473,-18.4979682396982));
#122645=CARTESIAN_POINT('Ctrl Pts',(7.32797030419886,-36.0711731270767,
-18.5115646018399));
#122646=CARTESIAN_POINT('Ctrl Pts',(7.3321965195495,-36.0216042472273,-18.5213396812466));
#122647=CARTESIAN_POINT('Ctrl Pts',(7.33489079003986,-35.9718925784895,
-18.5275739691964));
#122648=CARTESIAN_POINT('Ctrl Pts',(7.33757340111983,-35.922396036165,-18.5337812783696));
#122649=CARTESIAN_POINT('Ctrl Pts',(7.33873731279936,-35.8727579722093,
-18.5364784087231));
#122650=CARTESIAN_POINT('Ctrl Pts',(7.338500143667,-35.8235318286473,-18.5359369374481));
#122651=CARTESIAN_POINT('Ctrl Pts',(7.33826374659597,-35.7744659319146,
-18.5353972288352));
#122652=CARTESIAN_POINT('Ctrl Pts',(7.33663538950242,-35.7258093022458,
-18.5316399998749));
#122653=CARTESIAN_POINT('Ctrl Pts',(7.33372909641057,-35.6780586972355,
-18.5249284416355));
#122654=CARTESIAN_POINT('Ctrl Pts',(7.33082927982486,-35.6304145016879,
-18.5182318397157));
#122655=CARTESIAN_POINT('Ctrl Pts',(7.32665722889387,-35.5836723119268,
-18.5085940883246));
#122656=CARTESIAN_POINT('Ctrl Pts',(7.32132356872803,-35.5382741169016,
-18.4962704646436));
#122657=CARTESIAN_POINT('Ctrl Pts',(7.31599735680341,-35.4929393186238,
-18.4839640504058));
#122658=CARTESIAN_POINT('Ctrl Pts',(7.30951278880453,-35.4489447680655,
-18.4689792847383));
#122659=CARTESIAN_POINT('Ctrl Pts',(7.30197721653348,-35.4066790860715,
-18.4515638382007));
#122660=CARTESIAN_POINT('Ctrl Pts',(7.2944406730761,-35.3644079568664,-18.4341461471563));
#122661=CARTESIAN_POINT('Ctrl Pts',(7.28585286482423,-35.3238661415106,
-18.4142971717778));
#122662=CARTESIAN_POINT('Ctrl Pts',(7.2763182093271,-35.2853907958438,-18.3922577728448));
#122663=CARTESIAN_POINT('Ctrl Pts',(7.26676649735809,-35.246846621927,-18.3701789478006));
#122664=CARTESIAN_POINT('Ctrl Pts',(7.2562645574051,-35.2103763140192,-18.3459018774265));
#122665=CARTESIAN_POINT('Ctrl Pts',(7.24491422838061,-35.176267052605,-18.3196614451631));
#122666=CARTESIAN_POINT('Ctrl Pts',(7.23642287664276,-35.1507494014814,
-18.300030583395));
#122667=CARTESIAN_POINT('Ctrl Pts',(7.22745663777426,-35.1265521016558,
-18.2793007265302));
#122668=CARTESIAN_POINT('Ctrl Pts',(7.21805695934206,-35.1037765632573,
-18.2575674626896));
#122669=CARTESIAN_POINT('',(6.95408042329515,-35.0817930764638,-18.3431779940644));
#122670=CARTESIAN_POINT('Ctrl Pts',(7.21805393111213,-35.1037845368417,
-18.2575604083012));
#122671=CARTESIAN_POINT('Ctrl Pts',(7.21645370775197,-35.0998755438693,
-18.2538297685985));
#122672=CARTESIAN_POINT('Ctrl Pts',(7.20119378488075,-35.0963966357482,
-18.2564200158759));
#122673=CARTESIAN_POINT('Ctrl Pts',(7.18321961888969,-35.0937107892802,
-18.2610460383416));
#122674=CARTESIAN_POINT('Ctrl Pts',(7.17478630708452,-35.0924506150537,
-18.263216525133));
#122675=CARTESIAN_POINT('Ctrl Pts',(7.16575488706012,-35.09136522533,-18.2658352434959));
#122676=CARTESIAN_POINT('Ctrl Pts',(7.15725581615991,-35.0904932975914,
-18.2684651851616));
#122677=CARTESIAN_POINT('Ctrl Pts',(7.13579980683549,-35.0882921052602,
-18.2751045053373));
#122678=CARTESIAN_POINT('Ctrl Pts',(7.11774127310767,-35.0874364387263,
-18.2818071348966));
#122679=CARTESIAN_POINT('Ctrl Pts',(7.10079817232911,-35.0868008889505,
-18.2882702286567));
#122680=CARTESIAN_POINT('Ctrl Pts',(7.09672555201648,-35.0866481215817,
-18.2898237652421));
#122681=CARTESIAN_POINT('Ctrl Pts',(7.09271737379587,-35.0865081575312,
-18.2913632377112));
#122682=CARTESIAN_POINT('Ctrl Pts',(7.08874195075414,-35.0863654621036,
-18.2928840970076));
#122683=CARTESIAN_POINT('Ctrl Pts',(7.06788202037894,-35.0856167074041,
-18.3008643845646));
#122684=CARTESIAN_POINT('Ctrl Pts',(7.04792016481266,-35.0847877035527,
-18.3083316004996));
#122685=CARTESIAN_POINT('Ctrl Pts',(7.02598737959649,-35.0839226064876,
-18.3165428912463));
#122686=CARTESIAN_POINT('Ctrl Pts',(7.00478170349099,-35.0830861888607,
-18.3244819637475));
#122687=CARTESIAN_POINT('Ctrl Pts',(6.9817339779001,-35.0822160143597,-18.3331174658394));
#122688=CARTESIAN_POINT('Ctrl Pts',(6.95423340588372,-35.0813517491722,
-18.3435436868362));
#122689=CARTESIAN_POINT('',(-3.90262774234742,-36.5577646328805,-19.2225302382337));
#122690=CARTESIAN_POINT('Ctrl Pts',(6.95408042329515,-35.0817930764638,
-18.3431779940644));
#122691=CARTESIAN_POINT('Ctrl Pts',(7.66467477462267,-35.0921976881455,
-18.0585493463119));
#122692=CARTESIAN_POINT('Ctrl Pts',(8.35957129310328,-35.1022616564066,
-17.7325083337623));
#122693=CARTESIAN_POINT('Ctrl Pts',(9.03398417594474,-35.1121907770585,
-17.3672777365159));
#122694=CARTESIAN_POINT('Ctrl Pts',(9.65856171416418,-35.1213861911604,
-17.029035640147));
#122695=CARTESIAN_POINT('Ctrl Pts',(10.2655723960208,-35.1304666213546,
-16.6571821152433));
#122696=CARTESIAN_POINT('Ctrl Pts',(10.851205317479,-35.1396211844317,-16.2534499094543));
#122697=CARTESIAN_POINT('Ctrl Pts',(11.3870898135375,-35.1479980844342,
-15.8840140022258));
#122698=CARTESIAN_POINT('Ctrl Pts',(11.9050749433669,-35.1564375495884,
-15.4878851837367));
#122699=CARTESIAN_POINT('Ctrl Pts',(12.4022192012412,-35.165098940294,-15.0663626614704));
#122700=CARTESIAN_POINT('Ctrl Pts',(12.5168632444167,-35.1670963018934,
-14.9691573825665));
#122701=CARTESIAN_POINT('Ctrl Pts',(12.6303988739655,-35.1691055141239,
-14.8706015765267));
#122702=CARTESIAN_POINT('Ctrl Pts',(12.7428023429328,-35.171128613572,-14.7707262090793));
#122703=CARTESIAN_POINT('Ctrl Pts',(13.2030140116408,-35.1794117562678,
-14.3618081397522));
#122704=CARTESIAN_POINT('Ctrl Pts',(13.644053659899,-35.1877656381686,-13.9307559174011));
#122705=CARTESIAN_POINT('Ctrl Pts',(14.0641751578037,-35.1961321437277,
-13.4796703552277));
#122706=CARTESIAN_POINT('Ctrl Pts',(14.490209984987,-35.2046164102262,-13.0222356357861));
#122707=CARTESIAN_POINT('Ctrl Pts',(14.8947331778679,-35.2131135837913,
-12.5441995257799));
#122708=CARTESIAN_POINT('Ctrl Pts',(15.2758971213689,-35.2215539718715,
-12.047799393213));
#122709=CARTESIAN_POINT('Ctrl Pts',(15.6674183082317,-35.2302237078607,
-11.5379107419509));
#122710=CARTESIAN_POINT('Ctrl Pts',(16.0342930041838,-35.2388334908252,
-11.0086463785244));
#122711=CARTESIAN_POINT('Ctrl Pts',(16.3744985445537,-35.2472991219683,
-10.4624820866374));
#122712=CARTESIAN_POINT('Ctrl Pts',(16.588413530885,-35.2526221551214,-10.1190640255835));
#122713=CARTESIAN_POINT('Ctrl Pts',(16.7917840532539,-35.2578880261931,
-9.76896533716483));
#122714=CARTESIAN_POINT('Ctrl Pts',(16.9841048367383,-35.2630742138697,
-9.41281156595358));
#122715=CARTESIAN_POINT('Ctrl Pts',(17.277712023742,-35.2709917251622,-8.86908818353188));
#122716=CARTESIAN_POINT('Ctrl Pts',(17.5458222131808,-35.2790886588597,
-8.31129342889619));
#122717=CARTESIAN_POINT('Ctrl Pts',(17.7865983452328,-35.2873030705093,
-7.74163836833297));
#122718=CARTESIAN_POINT('Ctrl Pts',(17.8345042113482,-35.2889374455669,
-7.62829732065216));
#122719=CARTESIAN_POINT('Ctrl Pts',(17.8813279890715,-35.2905764460661,
-7.51448692368847));
#122720=CARTESIAN_POINT('Ctrl Pts',(17.9270551867775,-35.2922195479325,
-7.400224830573));
#122721=CARTESIAN_POINT('Ctrl Pts',(18.1588135214672,-35.3005472516054,
-6.82111231664164));
#122722=CARTESIAN_POINT('Ctrl Pts',(18.3624024277647,-35.3089808480648,
-6.23039274745993));
#122723=CARTESIAN_POINT('Ctrl Pts',(18.5372599758068,-35.3174479416967,
-5.63093903583636));
#122724=CARTESIAN_POINT('Ctrl Pts',(18.7172494095273,-35.326163535648,-5.01389198636744));
#122725=CARTESIAN_POINT('Ctrl Pts',(18.8667956815727,-35.334914577911,-4.38759092092556));
#122726=CARTESIAN_POINT('Ctrl Pts',(18.9853044213662,-35.3436153761625,
-3.75522102836277));
#122727=CARTESIAN_POINT('Ctrl Pts',(19.0384713405025,-35.3475188404797,
-3.47151909211155));
#122728=CARTESIAN_POINT('Ctrl Pts',(19.0853915875534,-35.3514121076236,
-3.18659632487747));
#122729=CARTESIAN_POINT('Ctrl Pts',(19.1260131236896,-35.3552870503813,
-2.90074326408238));
#122730=CARTESIAN_POINT('Ctrl Pts',(19.2159832222897,-35.3638694186309,
-2.26762520624683));
#122731=CARTESIAN_POINT('Ctrl Pts',(19.2751141759774,-35.3723978811874,
-1.62962215815666));
#122732=CARTESIAN_POINT('Ctrl Pts',(19.302833724852,-35.3809213547858,-0.989992330622303));
#122733=CARTESIAN_POINT('Ctrl Pts',(19.3311912965011,-35.3896410137658,
-0.335640099087221));
#122734=CARTESIAN_POINT('Ctrl Pts',(19.3266746595418,-35.3983554760406,
0.320413875519456));
#122735=CARTESIAN_POINT('Ctrl Pts',(19.2887215766214,-35.407119701906,0.974661270251679));
#122736=CARTESIAN_POINT('Ctrl Pts',(19.2705544376134,-35.4113149054928,
1.28783222900231));
#122737=CARTESIAN_POINT('Ctrl Pts',(19.2447268070561,-35.4155215465779,
1.6005890345741));
#122738=CARTESIAN_POINT('Ctrl Pts',(19.2111811589301,-35.4197458283092,
1.91254616232353));
#122739=CARTESIAN_POINT('Ctrl Pts',(19.1419849147745,-35.4284594602227,
2.55603534151032));
#122740=CARTESIAN_POINT('Ctrl Pts',(19.0399456009552,-35.4372480621136,
3.19612152965842));
#122741=CARTESIAN_POINT('Ctrl Pts',(18.9061962281451,-35.4461672912466,
3.82958198601129));
#122742=CARTESIAN_POINT('Ctrl Pts',(18.8962360439869,-35.4468314974619,
3.87675516275006));
#122743=CARTESIAN_POINT('Ctrl Pts',(18.8861000310736,-35.447496428732,3.92389159857395));
#122744=CARTESIAN_POINT('Ctrl Pts',(18.8757886685695,-35.4481621083384,
3.97098996430904));
#122745=CARTESIAN_POINT('Ctrl Pts',(18.7235212909718,-35.4579921660008,
4.66648919021467));
#122746=CARTESIAN_POINT('Ctrl Pts',(18.5328297647159,-35.4676046140247,
5.35382543372249));
#122747=CARTESIAN_POINT('Ctrl Pts',(18.305176398132,-35.4771078363029,6.02895136989839));
#122748=CARTESIAN_POINT('Ctrl Pts',(18.0831010327446,-35.4863782090256,
6.68753525648265));
#122749=CARTESIAN_POINT('Ctrl Pts',(17.8258527761391,-35.4955447147234,
7.33450093496486));
#122750=CARTESIAN_POINT('Ctrl Pts',(17.5347430673272,-35.5047124606747,
7.96607548919816));
#122751=CARTESIAN_POINT('Ctrl Pts',(17.2547610365001,-35.513529769242,8.57350808577715));
#122752=CARTESIAN_POINT('Ctrl Pts',(16.9434564025382,-35.5223483004937,
9.16670451561055));
#122753=CARTESIAN_POINT('Ctrl Pts',(16.6019569355121,-35.5312646925295,
9.74228000340848));
#122754=CARTESIAN_POINT('Ctrl Pts',(16.4834992354292,-35.5343575679088,
9.94193287286216));
#122755=CARTESIAN_POINT('Ctrl Pts',(16.361408093202,-35.5374622414548,10.139465238408));
#122756=CARTESIAN_POINT('Ctrl Pts',(16.2357295632812,-35.5405828143818,
10.3347347368727));
#122757=CARTESIAN_POINT('Ctrl Pts',(16.1551167214009,-35.5425844152287,
10.4599846838103));
#122758=CARTESIAN_POINT('Ctrl Pts',(16.0730360782279,-35.5445941180022,
10.5842919326173));
#122759=CARTESIAN_POINT('Ctrl Pts',(15.9895004444583,-35.5466108366246,
10.7076183099621));
#122760=CARTESIAN_POINT('Ctrl Pts',(15.5376291250786,-35.5575199213305,
11.3747306586731));
#122761=CARTESIAN_POINT('Ctrl Pts',(15.0431798366275,-35.5686349185932,
12.0131441587275));
#122762=CARTESIAN_POINT('Ctrl Pts',(14.5107993084454,-35.579779064771,12.6185357913558));
#122763=CARTESIAN_POINT('Ctrl Pts',(13.9400497718356,-35.5917263767597,
13.2675583898529));
#122764=CARTESIAN_POINT('Ctrl Pts',(13.3257042870407,-35.603707099594,13.8786264929736));
#122765=CARTESIAN_POINT('Ctrl Pts',(12.6735454229278,-35.6154952936551,
14.4463919968021));
#122766=CARTESIAN_POINT('Ctrl Pts',(12.3014532554985,-35.6222211006932,
14.7703331536834));
#122767=CARTESIAN_POINT('Ctrl Pts',(11.9170526706543,-35.6288840956479,
15.0801776385297));
#122768=CARTESIAN_POINT('Ctrl Pts',(11.5214250828465,-35.6354414299933,
15.3749319689758));
#122769=CARTESIAN_POINT('Ctrl Pts',(11.0276366988304,-35.6436257316691,
15.7428190147686));
#122770=CARTESIAN_POINT('Ctrl Pts',(10.5161518205075,-35.6518356800642,
16.0873940056246));
#122771=CARTESIAN_POINT('Ctrl Pts',(9.98915568066079,-35.660066656424,16.4065998769539));
#122772=CARTESIAN_POINT('Ctrl Pts',(9.67626479480539,-35.6649535944676,
16.5961204451302));
#122773=CARTESIAN_POINT('Ctrl Pts',(9.35790688013691,-35.6698479411778,
16.7766987227146));
#122774=CARTESIAN_POINT('Ctrl Pts',(9.03454563376333,-35.6747486983962,
16.947910104644));
#122775=CARTESIAN_POINT('Ctrl Pts',(8.49300046703557,-35.6829561797029,
17.2346442059394));
#122776=CARTESIAN_POINT('Ctrl Pts',(7.93742095457428,-35.691181648837,17.4951039152809));
#122777=CARTESIAN_POINT('Ctrl Pts',(7.37065662943714,-35.6994202862242,
17.7285445763552));
#122778=CARTESIAN_POINT('Ctrl Pts',(7.22360915660578,-35.7015578075071,
17.7891109489101));
#122779=CARTESIAN_POINT('Ctrl Pts',(7.07580891112002,-35.7036962144042,
17.8478587824403));
#122780=CARTESIAN_POINT('Ctrl Pts',(6.92730590326012,-35.7058354211092,
17.904775585751));
#122781=CARTESIAN_POINT('Ctrl Pts',(6.40264698632066,-35.7133932065649,
18.1058618048853));
#122782=CARTESIAN_POINT('Ctrl Pts',(5.86921555067548,-35.7209609821526,
18.2840904629995));
#122783=CARTESIAN_POINT('Ctrl Pts',(5.32922273435954,-35.7285349116216,
18.4389308449878));
#122784=CARTESIAN_POINT('Ctrl Pts',(4.27444939592287,-35.7433291433776,
18.7413821030414));
#122785=CARTESIAN_POINT('Ctrl Pts',(3.19379529341503,-35.7581166279527,
18.9548444916321));
#122786=CARTESIAN_POINT('Ctrl Pts',(2.10298600130223,-35.7729120722048,
19.0752842393));
#122787=CARTESIAN_POINT('Ctrl Pts',(1.39668439473581,-35.7824921574871,
19.1532692618766));
#122788=CARTESIAN_POINT('Ctrl Pts',(0.686126395699525,-35.7920755762502,
19.1922540924171));
#122789=CARTESIAN_POINT('Ctrl Pts',(-0.0244093461847722,-35.8016662731034,
19.1911498070488));
#122790=CARTESIAN_POINT('Ctrl Pts',(-0.532539349145468,-35.8085249299354,
19.1903600923387));
#122791=CARTESIAN_POINT('Ctrl Pts',(-1.04065781530591,-35.8153873081404,
19.169068073032));
#122792=CARTESIAN_POINT('Ctrl Pts',(-1.54719967861341,-35.8222548369872,
19.1276644127293));
#122793=CARTESIAN_POINT('Ctrl Pts',(-2.56235010536045,-35.8360179143249,
19.0446881644273));
#122794=CARTESIAN_POINT('Ctrl Pts',(-3.57106849352727,-35.8497409430328,
18.8809502932135));
#122795=CARTESIAN_POINT('Ctrl Pts',(-4.56087581587724,-35.8634728389187,
18.639621840046));
#122796=CARTESIAN_POINT('Ctrl Pts',(-5.5604820789737,-35.8773406784686,
18.3959042721895));
#122797=CARTESIAN_POINT('Ctrl Pts',(-6.54080203627578,-35.8912176015692,
18.0730519470687));
#122798=CARTESIAN_POINT('Ctrl Pts',(-7.48897064150758,-35.9051537840856,
17.6742796675891));
#122799=CARTESIAN_POINT('Ctrl Pts',(-7.73722661109654,-35.90880265042,17.5698703902295));
#122800=CARTESIAN_POINT('Ctrl Pts',(-7.98327839146214,-35.91245557628,17.4602562948));
#122801=CARTESIAN_POINT('Ctrl Pts',(-8.22689480073442,-35.916113454643,
17.3454945575123));
#122802=CARTESIAN_POINT('Ctrl Pts',(-8.51309881420156,-35.9204107820331,
17.2106708405783));
#122803=CARTESIAN_POINT('Ctrl Pts',(-8.79592502994773,-35.9246931833749,
17.0687525296658));
#122804=CARTESIAN_POINT('Ctrl Pts',(-9.07499693024627,-35.928965403467,
16.9198366987867));
#122805=CARTESIAN_POINT('Ctrl Pts',(-10.0762162689405,-35.9442927415858,
16.3855750638662));
#122806=CARTESIAN_POINT('Ctrl Pts',(-11.0291089233935,-35.9594893069552,
15.761247203222));
#122807=CARTESIAN_POINT('Ctrl Pts',(-11.9204505320128,-35.9747725348721,
15.0590340508568));
#122808=CARTESIAN_POINT('Ctrl Pts',(-12.5996134925568,-35.986417679919,
14.5239786255503));
#122809=CARTESIAN_POINT('Ctrl Pts',(-13.2430420406202,-35.9981131344862,
13.943704261103));
#122810=CARTESIAN_POINT('Ctrl Pts',(-13.8449049806998,-36.0099529096792,
13.3235922872715));
#122811=CARTESIAN_POINT('Ctrl Pts',(-14.282057366254,-36.0185525187021,
12.873185042334));
#122812=CARTESIAN_POINT('Ctrl Pts',(-14.6974760454691,-36.0271335448742,
12.4015826996589));
#122813=CARTESIAN_POINT('Ctrl Pts',(-15.0888276208845,-36.0356877817787,
11.9109022124673));
#122814=CARTESIAN_POINT('Ctrl Pts',(-15.4114419895405,-36.0427395477907,
11.506405116936));
#122815=CARTESIAN_POINT('Ctrl Pts',(-15.7177015593383,-36.0497731131422,
11.0889439740416));
#122816=CARTESIAN_POINT('Ctrl Pts',(-16.0063211145798,-36.056784061456,
10.659719863611));
#122817=CARTESIAN_POINT('Ctrl Pts',(-16.3569467227066,-36.0653012182855,
10.1382826913567));
#122818=CARTESIAN_POINT('Ctrl Pts',(-16.6815373224103,-36.0737849821747,
9.59948564592074));
#122819=CARTESIAN_POINT('Ctrl Pts',(-16.9790673856203,-36.0822278093317,
9.04632416581535));
#122820=CARTESIAN_POINT('Ctrl Pts',(-17.23501663283,-36.0894907233103,8.57046884252193));
#122821=CARTESIAN_POINT('Ctrl Pts',(-17.470941091811,-36.0967233480493,
8.08398410644019));
#122822=CARTESIAN_POINT('Ctrl Pts',(-17.6862185700833,-36.1039211576313,
7.58878074805668));
#122823=CARTESIAN_POINT('Ctrl Pts',(-17.9946749986298,-36.1142344084872,
6.87923760142998));
#122824=CARTESIAN_POINT('Ctrl Pts',(-18.260833846748,-36.1247832849872,
6.15136979313247));
#122825=CARTESIAN_POINT('Ctrl Pts',(-18.4828881086254,-36.135394973866,
5.41054148188648));
#122826=CARTESIAN_POINT('Ctrl Pts',(-18.6942328209529,-36.1454948670832,
4.70544289471873));
#122827=CARTESIAN_POINT('Ctrl Pts',(-18.8656250963797,-36.1556516101301,
3.98860455445117));
#122828=CARTESIAN_POINT('Ctrl Pts',(-18.9955410180905,-36.1657219954383,
3.26461994655579));
#122829=CARTESIAN_POINT('Ctrl Pts',(-19.0790417505317,-36.1721945242717,
2.79929403238511));
#122830=CARTESIAN_POINT('Ctrl Pts',(-19.1454092568629,-36.1786314941434,
2.33101532295361));
#122831=CARTESIAN_POINT('Ctrl Pts',(-19.1942454384053,-36.1849964200825,
1.86099408926618));
#122832=CARTESIAN_POINT('Ctrl Pts',(-19.2280674943401,-36.1894045223201,
1.53547550951151));
#122833=CARTESIAN_POINT('Ctrl Pts',(-19.2534809411625,-36.1937780944556,
1.20912098865249));
#122834=CARTESIAN_POINT('Ctrl Pts',(-19.2705617128,-36.1981054205415,0.882349519379048));
#122835=CARTESIAN_POINT('Ctrl Pts',(-19.3129079302716,-36.2088336180372,
0.0722259491445102));
#122836=CARTESIAN_POINT('Ctrl Pts',(-19.3039207454392,-36.2195552081514,
-0.740270607777193));
#122837=CARTESIAN_POINT('Ctrl Pts',(-19.2446930357362,-36.2303225836617,
-1.54880335340226));
#122838=CARTESIAN_POINT('Ctrl Pts',(-19.1822716554305,-36.2416705565108,
-2.40093372037736));
#122839=CARTESIAN_POINT('Ctrl Pts',(-19.0640455806787,-36.2530694538041,
-3.24866151901839));
#122840=CARTESIAN_POINT('Ctrl Pts',(-18.8912542430481,-36.2645779341154,
-4.08461283329586));
#122841=CARTESIAN_POINT('Ctrl Pts',(-18.7617164605634,-36.2732055831616,
-4.71130674632123));
#122842=CARTESIAN_POINT('Ctrl Pts',(-18.601511210907,-36.2818947674167,
-5.33138305262089));
#122843=CARTESIAN_POINT('Ctrl Pts',(-18.4111474811165,-36.2906689487609,
-5.94174850316023));
#122844=CARTESIAN_POINT('Ctrl Pts',(-18.2537705761387,-36.2979227124121,
-6.44634791197068));
#122845=CARTESIAN_POINT('Ctrl Pts',(-18.0758985463425,-36.3050054591072,
-6.94433124605189));
#122846=CARTESIAN_POINT('Ctrl Pts',(-17.8778132645838,-36.3119882129266,
-7.43394151714106));
#122847=CARTESIAN_POINT('Ctrl Pts',(-17.4964247749382,-36.3254326339815,
-8.37662499239857));
#122848=CARTESIAN_POINT('Ctrl Pts',(-17.0401061783165,-36.3385091048112,
-9.28826882101778));
#122849=CARTESIAN_POINT('Ctrl Pts',(-16.5166032745605,-36.3516963421599,
-10.15867366812));
#122850=CARTESIAN_POINT('Ctrl Pts',(-16.1281513753346,-36.361481593315,
-10.8045352546106));
#122851=CARTESIAN_POINT('Ctrl Pts',(-15.7027066194611,-36.3713271477986,
-11.4276905326641));
#122852=CARTESIAN_POINT('Ctrl Pts',(-15.2434378162652,-36.3814113125087,
-12.0239791791118));
#122853=CARTESIAN_POINT('Ctrl Pts',(-14.8916260803566,-36.3891360424864,
-12.480751645148));
#122854=CARTESIAN_POINT('Ctrl Pts',(-14.5198267001263,-36.3969189160382,
-12.9220274365971));
#122855=CARTESIAN_POINT('Ctrl Pts',(-14.1295279351457,-36.4046966413403,
-13.3459362357702));
#122856=CARTESIAN_POINT('Ctrl Pts',(-13.7476016886879,-36.4123075222787,
-13.7607515286567));
#122857=CARTESIAN_POINT('Ctrl Pts',(-13.3479618666107,-36.4199134411554,
-14.1589367144519));
#122858=CARTESIAN_POINT('Ctrl Pts',(-12.9320142789489,-36.427460401003,
-14.5387873469839));
#122859=CARTESIAN_POINT('Ctrl Pts',(-12.7361815605827,-36.4310135930546,
-14.717625220188));
#122860=CARTESIAN_POINT('Ctrl Pts',(-12.5367341188701,-36.4345537962388,
-14.8923997207812));
#122861=CARTESIAN_POINT('Ctrl Pts',(-12.3338189602429,-36.438075833016,
-15.0629369708959));
#122862=CARTESIAN_POINT('Ctrl Pts',(-11.9059327887427,-36.445502734203,
-15.422548010029));
#122863=CARTESIAN_POINT('Ctrl Pts',(-11.4626282070575,-36.452848399888,
-15.7633147139194));
#122864=CARTESIAN_POINT('Ctrl Pts',(-11.0059173933577,-36.4600691498846,
-16.0844493845737));
#122865=CARTESIAN_POINT('Ctrl Pts',(-10.7390296524252,-36.4642887339115,
-16.2721106008513));
#122866=CARTESIAN_POINT('Ctrl Pts',(-10.4675636281348,-36.4684657859694,
-16.4530686203139));
#122867=CARTESIAN_POINT('Ctrl Pts',(-10.1919178833583,-36.472592774515,
-16.6271739247751));
#122868=CARTESIAN_POINT('Ctrl Pts',(-9.70899498853807,-36.4798231319322,
-16.9322010809248));
#122869=CARTESIAN_POINT('Ctrl Pts',(-9.21299889737975,-36.4872475982161,
-17.2160036299342));
#122870=CARTESIAN_POINT('Ctrl Pts',(-8.70600935251364,-36.4947772851665,
-17.4777919319633));
#122871=CARTESIAN_POINT('Ctrl Pts',(-8.2149066150326,-36.5020710250692,
-17.731376947806));
#122872=CARTESIAN_POINT('Ctrl Pts',(-7.7134889346004,-36.5094634791267,
-17.9643060900399));
#122873=CARTESIAN_POINT('Ctrl Pts',(-7.20360909223344,-36.5168829507524,
-18.1758922754751));
#122874=CARTESIAN_POINT('Ctrl Pts',(-6.70246877380007,-36.5241752499651,
-18.3838517975713));
#122875=CARTESIAN_POINT('Ctrl Pts',(-6.19315424366395,-36.5314935892321,
-18.5711940194379));
#122876=CARTESIAN_POINT('Ctrl Pts',(-5.67738275004244,-36.5387794035099,
-18.7372923208201));
#122877=CARTESIAN_POINT('Ctrl Pts',(-5.17406935687154,-36.5458892340288,
-18.8993786336592));
#122878=CARTESIAN_POINT('Ctrl Pts',(-4.66460740556049,-36.5529680237721,
-19.0412352010132));
#122879=CARTESIAN_POINT('Ctrl Pts',(-4.15054823891635,-36.5599713967416,
-19.1623001492251));
#122880=CARTESIAN_POINT('Ctrl Pts',(-4.06743603476465,-36.5611036900684,
-19.181873722355));
#122881=CARTESIAN_POINT('Ctrl Pts',(-3.98420355895324,-36.5622340351983,
-19.200903843928));
#122882=CARTESIAN_POINT('Ctrl Pts',(-3.90085724833599,-36.5633622721964,
-19.2193881825776));
#122883=CARTESIAN_POINT('',(-3.81173033376698,-36.5645534628944,-19.2389233014255));
#122884=CARTESIAN_POINT('Ctrl Pts',(-3.90184641901746,-36.5583658647937,
-19.2247843631273));
#122885=CARTESIAN_POINT('Ctrl Pts',(-3.87933302113877,-36.5586297423111,
-19.2297321405964));
#122886=CARTESIAN_POINT('Ctrl Pts',(-3.86102389182228,-36.55910941503,-19.2334271412254));
#122887=CARTESIAN_POINT('Ctrl Pts',(-3.84693007771994,-36.5597815863087,
-19.2359225953403));
#122888=CARTESIAN_POINT('Ctrl Pts',(-3.8324286193583,-36.5604731992206,
-19.2384902270458));
#122889=CARTESIAN_POINT('Ctrl Pts',(-3.82238985468617,-36.5613688799649,
-19.239787934518));
#122890=CARTESIAN_POINT('Ctrl Pts',(-3.81681579403918,-36.5624710680121,
-19.2398267829959));
#122891=CARTESIAN_POINT('Ctrl Pts',(-3.81383692437099,-36.5630600954287,
-19.2398475442614));
#122892=CARTESIAN_POINT('Ctrl Pts',(-3.8121330099228,-36.56370854271,-19.2395079847111));
#122893=CARTESIAN_POINT('Ctrl Pts',(-3.81170320693963,-36.5644195052116,
-19.2388045155042));
#122894=CARTESIAN_POINT('Origin',(-3.65978141457236,-35.8247126131789,-18.5834557622854));
#122895=CARTESIAN_POINT('Origin',(-19.8513958821401,-36.8247757875791,-4.1286598588784));
#122896=CARTESIAN_POINT('',(0.000296681333257642,-36.8247757875791,-17.5368455780866));
#122897=CARTESIAN_POINT('Origin',(0.000296681333257642,-36.8247757875791,
-0.0108455780865979));
#122898=CARTESIAN_POINT('',(13.5735547760523,-36.8247757875787,4.16128393741798));
#122899=CARTESIAN_POINT('Origin',(0.000296681333257972,-36.8247757875787,
-0.0108455780865979));
#122900=CARTESIAN_POINT('Ctrl Pts',(0.0104962603268527,-20.1513814951998,
-13.7742336034969));
#122901=CARTESIAN_POINT('Ctrl Pts',(-2.04839641652971,-20.1513476938919,
-13.7757587578769));
#122902=CARTESIAN_POINT('Ctrl Pts',(-6.16634688265976,-20.1512343286248,
-12.8393744373303));
#122903=CARTESIAN_POINT('Ctrl Pts',(-11.1207280208474,-20.1509606249383,
-8.89488689611736));
#122904=CARTESIAN_POINT('Ctrl Pts',(-13.8754722375279,-20.1506371070468,
-3.18672222158991));
#122905=CARTESIAN_POINT('Ctrl Pts',(-13.8758077529473,-20.1503628839031,
2.43869931049403));
#122906=CARTESIAN_POINT('Ctrl Pts',(-11.6003745587385,-20.1501163119918,
8.26459545694297));
#122907=CARTESIAN_POINT('Ctrl Pts',(-7.40433951683381,-20.1499952359794,
12.1647749597088));
#122908=CARTESIAN_POINT('Ctrl Pts',(-3.41524357811764,-20.1500008080413,
13.3980197579822));
#122909=CARTESIAN_POINT('Ctrl Pts',(-2.05587898307259,-20.1500133008287,
13.6010278650403));
#122910=CARTESIAN_POINT('Ctrl Pts',(0.0110044841730796,-18.3037916556919,
-13.7258585021228));
#122911=CARTESIAN_POINT('Ctrl Pts',(-2.04059686037478,-18.303775708654,
-13.7274600663508));
#122912=CARTESIAN_POINT('Ctrl Pts',(-6.14343828287456,-18.3037221543372,
-12.7948387611507));
#122913=CARTESIAN_POINT('Ctrl Pts',(-11.0806707581069,-18.3035929697863,
-8.86506187469288));
#122914=CARTESIAN_POINT('Ctrl Pts',(-13.8263330867959,-18.303440306065,
-3.1773904178421));
#122915=CARTESIAN_POINT('Ctrl Pts',(-13.8275173342484,-18.3033109592012,
2.42850697936866));
#122916=CARTESIAN_POINT('Ctrl Pts',(-11.5602765178056,-18.3031946933627,
8.2348163401588));
#122917=CARTESIAN_POINT('Ctrl Pts',(-7.37885959228719,-18.3031376122255,
12.1219953459017));
#122918=CARTESIAN_POINT('Ctrl Pts',(-3.40316147992685,-18.3031402285537,
13.3510296867346));
#122919=CARTESIAN_POINT('Ctrl Pts',(-2.04838757278565,-18.3031461185849,
13.5533216650892));
#122920=CARTESIAN_POINT('Ctrl Pts',(0.0112160946470721,-16.467678902348,
-13.2776445750125));
#122921=CARTESIAN_POINT('Ctrl Pts',(-1.97309140038606,-16.4676805487592,
-13.2792858778857));
#122922=CARTESIAN_POINT('Ctrl Pts',(-5.94143915355097,-16.467685978517,
-12.3775780459611));
#122923=CARTESIAN_POINT('Ctrl Pts',(-10.7174748030094,-16.4676992567462,
-8.57713714608477));
#122924=CARTESIAN_POINT('Ctrl Pts',(-13.3742486085752,-16.4677150226473,
-3.075792514117));
#122925=CARTESIAN_POINT('Ctrl Pts',(-13.3761988088872,-16.4677284843299,
2.34723727385832));
#122926=CARTESIAN_POINT('Ctrl Pts',(-11.1834629951284,-16.4677406549884,
7.96467254369628));
#122927=CARTESIAN_POINT('Ctrl Pts',(-7.13830689579259,-16.4677466521942,
11.7256916230667));
#122928=CARTESIAN_POINT('Ctrl Pts',(-3.29188942285462,-16.467746362063,
12.9147420422266));
#122929=CARTESIAN_POINT('Ctrl Pts',(-1.98118026057892,-16.4677457437456,
13.1104189448931));
#122930=CARTESIAN_POINT('Ctrl Pts',(0.0111123316967044,-14.8056231322671,
-12.4692474564893));
#122931=CARTESIAN_POINT('Ctrl Pts',(-1.85186150914918,-14.8056374972639,
-12.470887554961));
#122932=CARTESIAN_POINT('Ctrl Pts',(-5.57821846563879,-14.8056856775604,
-11.624509705997));
#122933=CARTESIAN_POINT('Ctrl Pts',(-10.0632734124494,-14.8058020451616,
-8.05658365670709));
#122934=CARTESIAN_POINT('Ctrl Pts',(-12.5592012023107,-14.8059396627867,
-2.890914937411));
#122935=CARTESIAN_POINT('Ctrl Pts',(-12.5617668237697,-14.8060563741664,
2.202074995768));
#122936=CARTESIAN_POINT('Ctrl Pts',(-10.5032464882636,-14.8061613563962,
7.4780546721702));
#122937=CARTESIAN_POINT('Ctrl Pts',(-6.70395391668325,-14.8062129270785,
11.0109040450558));
#122938=CARTESIAN_POINT('Ctrl Pts',(-3.09126671210775,-14.8062105536018,
12.1277307859074));
#122939=CARTESIAN_POINT('Ctrl Pts',(-1.86020007141996,-14.8062052326093,
12.3114789129706));
#122940=CARTESIAN_POINT('',(0.01087995239448,-14.8083201264491,-12.4751048018298));
#122941=CARTESIAN_POINT('',(-9.63625601011461,-14.8102854182144,-7.91084855058495));
#122942=CARTESIAN_POINT('Ctrl Pts',(0.0108799523944803,-14.8083201264491,
-12.4751048018298));
#122943=CARTESIAN_POINT('Ctrl Pts',(-0.483103140852909,-14.808457360171,
-12.4752313549078));
#122944=CARTESIAN_POINT('Ctrl Pts',(-0.977261148265045,-14.8087253123957,
-12.4458078867101));
#122945=CARTESIAN_POINT('Ctrl Pts',(-1.46780510346867,-14.8090443788839,
-12.386897772376));
#122946=CARTESIAN_POINT('Ctrl Pts',(-1.73355987069116,-14.8092172348317,
-12.3549829081608));
#122947=CARTESIAN_POINT('Ctrl Pts',(-1.99825350162434,-14.809405092783,
-12.3144145624627));
#122948=CARTESIAN_POINT('Ctrl Pts',(-2.26128157880836,-14.8095952964434,
-12.2652088932979));
#122949=CARTESIAN_POINT('Ctrl Pts',(-2.74975174862992,-14.8099485241875,
-12.1738289089616));
#122950=CARTESIAN_POINT('Ctrl Pts',(-3.23247748060577,-14.8103098409095,
-12.0526571854734));
#122951=CARTESIAN_POINT('Ctrl Pts',(-3.70624192698228,-14.8105981704295,
-11.9033106539677));
#122952=CARTESIAN_POINT('Ctrl Pts',(-4.17705205081437,-14.8108847019708,
-11.7548954245644));
#122953=CARTESIAN_POINT('Ctrl Pts',(-4.6390112967393,-14.8110991546316,
-11.5786558517278));
#122954=CARTESIAN_POINT('Ctrl Pts',(-5.08897173718953,-14.8111619696022,
-11.3762289754671));
#122955=CARTESIAN_POINT('Ctrl Pts',(-5.16702509321812,-14.8111728659363,
-11.3411145617939));
#122956=CARTESIAN_POINT('Ctrl Pts',(-5.24471743894834,-14.8111791993639,
-11.3052122687331));
#122957=CARTESIAN_POINT('Ctrl Pts',(-5.32203240641025,-14.8111805545946,
-11.2685307898528));
#122958=CARTESIAN_POINT('Ctrl Pts',(-5.66573244524469,-14.8111865792085,
-11.1054650067382));
#122959=CARTESIAN_POINT('Ctrl Pts',(-6.00222672305273,-14.8111450176433,
-10.9269076261592));
#122960=CARTESIAN_POINT('Ctrl Pts',(-6.33008324239139,-14.8110767119905,
-10.7335798202499));
#122961=CARTESIAN_POINT('Ctrl Pts',(-6.81001434774963,-14.8109767231066,
-10.4505778907055));
#122962=CARTESIAN_POINT('Ctrl Pts',(-7.2714342799774,-14.8108194257302,
-10.1359237772346));
#122963=CARTESIAN_POINT('Ctrl Pts',(-7.70997379560981,-14.8106701900392,
-9.79214299571836));
#122964=CARTESIAN_POINT('Ctrl Pts',(-8.14464967611658,-14.8105222691494,
-9.4513910028418));
#122965=CARTESIAN_POINT('Ctrl Pts',(-8.55684584365078,-14.8103822686442,
-9.08202420072164));
#122966=CARTESIAN_POINT('Ctrl Pts',(-8.94234647340662,-14.8103138449858,
-8.68653392875246));
#122967=CARTESIAN_POINT('Ctrl Pts',(-9.18453008707516,-14.8102708590927,
-8.43807450782516));
#122968=CARTESIAN_POINT('Ctrl Pts',(-9.41617846361785,-14.8102561227936,
-8.17930539942051));
#122969=CARTESIAN_POINT('Ctrl Pts',(-9.63625601011461,-14.8102854182144,
-7.91084855058495));
#122970=CARTESIAN_POINT('',(-1.86425847995126,-14.8106427130191,12.3122713560734));
#122971=CARTESIAN_POINT('Ctrl Pts',(-9.63527584284566,-14.810901516454,
-7.91004402363777));
#122972=CARTESIAN_POINT('Ctrl Pts',(-9.88096750042454,-14.8109098099514,
-7.6091500171757));
#122973=CARTESIAN_POINT('Ctrl Pts',(-10.1125472864562,-14.8108647052832,
-7.29663854286891));
#122974=CARTESIAN_POINT('Ctrl Pts',(-10.3292529696157,-14.8107879572011,
-6.97407288974474));
#122975=CARTESIAN_POINT('Ctrl Pts',(-10.5521197502661,-14.8107090271161,
-6.64233646450635));
#122976=CARTESIAN_POINT('Ctrl Pts',(-10.759255244025,-14.8105966286533,
-6.29996555457569));
#122977=CARTESIAN_POINT('Ctrl Pts',(-10.9498012792896,-14.8104744247989,
-5.94861359440551));
#122978=CARTESIAN_POINT('Ctrl Pts',(-11.1413255257727,-14.8103515935834,
-5.59545788938926));
#122979=CARTESIAN_POINT('Ctrl Pts',(-11.3160900809859,-14.8102188560265,
-5.23322796897275));
#122980=CARTESIAN_POINT('Ctrl Pts',(-11.4731860354595,-14.81010024177,-4.86356543304048));
#122981=CARTESIAN_POINT('Ctrl Pts',(-11.6284155643823,-14.8099830367458,
-4.49829478361169));
#122982=CARTESIAN_POINT('Ctrl Pts',(-11.7663942428961,-14.8098796214972,
-4.12576630032904));
#122983=CARTESIAN_POINT('Ctrl Pts',(-11.8862018220708,-14.8098131792109,
-3.74753860932396));
#122984=CARTESIAN_POINT('Ctrl Pts',(-11.9860148598305,-14.8097578253972,
-3.43243287841719));
#122985=CARTESIAN_POINT('Ctrl Pts',(-12.07321518416,-14.8097281336181,-3.11337082604999));
#122986=CARTESIAN_POINT('Ctrl Pts',(-12.1472440890469,-14.8097375084286,
-2.79124592641268));
#122987=CARTESIAN_POINT('Ctrl Pts',(-12.2077053400835,-14.8097451650698,
-2.52815849520072));
#122988=CARTESIAN_POINT('Ctrl Pts',(-12.2593801718338,-14.809778880681,
-2.26302780991417));
#122989=CARTESIAN_POINT('Ctrl Pts',(-12.3022983048188,-14.8098459586613,
-1.99637567400058));
#122990=CARTESIAN_POINT('Ctrl Pts',(-12.3841766016298,-14.8099739285985,
-1.48766242831324));
#122991=CARTESIAN_POINT('Ctrl Pts',(-12.4340495161517,-14.8100434547475,
-0.973646026578726));
#122992=CARTESIAN_POINT('Ctrl Pts',(-12.4521294591408,-14.8100801405442,
-0.458390464274568));
#122993=CARTESIAN_POINT('Ctrl Pts',(-12.4702380357852,-14.8101168844412,
0.0576811210744999));
#122994=CARTESIAN_POINT('Ctrl Pts',(-12.4564530454786,-14.8101206837145,
0.574994699529729));
#122995=CARTESIAN_POINT('Ctrl Pts',(-12.4110421663586,-14.8101172603289,
1.08945796483405));
#122996=CARTESIAN_POINT('Ctrl Pts',(-12.365738994168,-14.810113845063,1.6027010102343));
#122997=CARTESIAN_POINT('Ctrl Pts',(-12.2889599997623,-14.8101032412906,
2.1131061895114));
#122998=CARTESIAN_POINT('Ctrl Pts',(-12.1810217995172,-14.8101109868753,
2.6166174667471));
#122999=CARTESIAN_POINT('Ctrl Pts',(-12.073083599272,-14.81011873246,3.1201287439828));
#123000=CARTESIAN_POINT('Ctrl Pts',(-11.933986395143,-14.8101448274341,
3.61674509564276));
#123001=CARTESIAN_POINT('Ctrl Pts',(-11.7640945554287,-14.8102148084207,
4.10243331517151));
#123002=CARTESIAN_POINT('Ctrl Pts',(-11.7223048117416,-14.8102320222403,
4.22190218571909));
#123003=CARTESIAN_POINT('Ctrl Pts',(-11.6786520459541,-14.8102518913943,
4.34070999496316));
#123004=CARTESIAN_POINT('Ctrl Pts',(-11.6331718995929,-14.8102747963616,
4.45880713031901));
#123005=CARTESIAN_POINT('Ctrl Pts',(-11.4236288191357,-14.8103803276272,
5.00292229958583));
#123006=CARTESIAN_POINT('Ctrl Pts',(-11.1750964505308,-14.8102446087277,
5.53206243962021));
#123007=CARTESIAN_POINT('Ctrl Pts',(-10.8909527655658,-14.8099974947266,
6.04154060264572));
#123008=CARTESIAN_POINT('Ctrl Pts',(-10.6066638307149,-14.8097502544046,
6.5512792030799));
#123009=CARTESIAN_POINT('Ctrl Pts',(-10.2867273370759,-14.8093915024793,
7.04133691737291));
#123010=CARTESIAN_POINT('Ctrl Pts',(-9.93447563818515,-14.8090512874833,
7.507031488846));
#123011=CARTESIAN_POINT('Ctrl Pts',(-9.59219866495971,-14.8087207063691,
7.95953896822297));
#123012=CARTESIAN_POINT('Ctrl Pts',(-9.21941051614926,-14.8084076274416,
8.38904477616638));
#123013=CARTESIAN_POINT('Ctrl Pts',(-8.81912107309266,-14.808231372377,
8.79124661528179));
#123014=CARTESIAN_POINT('Ctrl Pts',(-8.49934581321551,-14.8080905692406,
9.11254961204359));
#123015=CARTESIAN_POINT('Ctrl Pts',(-8.16201892029905,-14.8080370849776,
9.41642798456252));
#123016=CARTESIAN_POINT('Ctrl Pts',(-7.80865364286205,-14.8081317484331,
9.70067703797926));
#123017=CARTESIAN_POINT('Ctrl Pts',(-7.79542320663731,-14.8081352927508,
9.71131967666875));
#123018=CARTESIAN_POINT('Ctrl Pts',(-7.78217063426652,-14.8081389720854,
9.7219344701041));
#123019=CARTESIAN_POINT('Ctrl Pts',(-7.76889600535614,-14.8081427838087,
9.73252130566438));
#123020=CARTESIAN_POINT('Ctrl Pts',(-7.38786870186213,-14.8082521933198,
10.036399736715));
#123021=CARTESIAN_POINT('Ctrl Pts',(-6.98867200870186,-14.8084706760172,
10.3172475768874));
#123022=CARTESIAN_POINT('Ctrl Pts',(-6.57440533108992,-14.8087361228053,
10.5738406789065));
#123023=CARTESIAN_POINT('Ctrl Pts',(-6.14725033749527,-14.8090098279502,
10.8384166894156));
#123024=CARTESIAN_POINT('Ctrl Pts',(-5.70407208689323,-14.8093334643775,
11.0772056774522));
#123025=CARTESIAN_POINT('Ctrl Pts',(-5.24824271825888,-14.8096389512701,
11.2888172120213));
#123026=CARTESIAN_POINT('Ctrl Pts',(-4.79213557549884,-14.8099446243208,
11.5005576988102));
#123027=CARTESIAN_POINT('Ctrl Pts',(-4.32336078515406,-14.810232126017,
11.6850877173988));
#123028=CARTESIAN_POINT('Ctrl Pts',(-3.84528757184653,-14.8104332596322,
11.8409631198855));
#123029=CARTESIAN_POINT('Ctrl Pts',(-3.37601134937108,-14.8106306922022,
11.9939702702961));
#123030=CARTESIAN_POINT('Ctrl Pts',(-2.89777480387798,-14.8107449069654,
12.1193675701186));
#123031=CARTESIAN_POINT('Ctrl Pts',(-2.41377104037123,-14.8107114013559,
12.2157397846033));
#123032=CARTESIAN_POINT('Ctrl Pts',(-2.23136186721913,-14.8106987739117,
12.2520601136678));
#123033=CARTESIAN_POINT('Ctrl Pts',(-2.04813368483846,-14.8106651648801,
12.2842573577432));
#123034=CARTESIAN_POINT('Ctrl Pts',(-1.86425807172842,-14.810607120842,
12.3122539278631));
#123035=CARTESIAN_POINT('',(-2.0596922018474,-20.1500479857101,13.5974768226123));
#123036=CARTESIAN_POINT('Origin',(-0.584027295235697,-19.7243948045244,
3.8528679736641));
#123037=CARTESIAN_POINT('',(-13.7630693584211,-20.1503975690261,-0.0108455780865979));
#123038=CARTESIAN_POINT('Ctrl Pts',(-13.7630693584211,-20.1503975690261,
-0.0108455780865979));
#123039=CARTESIAN_POINT('Ctrl Pts',(-13.7630685955743,-20.1503684370816,
1.6184614403178));
#123040=CARTESIAN_POINT('Ctrl Pts',(-13.1783230378372,-20.1503101731926,
4.8765693423177));
#123041=CARTESIAN_POINT('Ctrl Pts',(-10.6564868167145,-20.150222777359,
9.154153256783));
#123042=CARTESIAN_POINT('Ctrl Pts',(-6.80453282099036,-20.1501353815254,
12.2878131431689));
#123043=CARTESIAN_POINT('Ctrl Pts',(-3.67064580308714,-20.1500771176363,
13.3536159847256));
#123044=CARTESIAN_POINT('Ctrl Pts',(-2.05969274334667,-20.1500479856918,
13.5974767406412));
#123045=CARTESIAN_POINT('',(0.0103907382529758,-20.1513390287235,-13.7742325693443));
#123046=CARTESIAN_POINT('Ctrl Pts',(0.0103907382529681,-20.1513390287235,
-13.7742325693442));
#123047=CARTESIAN_POINT('Ctrl Pts',(-1.79207357868995,-20.1512605737487,
-13.7755524408043));
#123048=CARTESIAN_POINT('Ctrl Pts',(-5.39668477811235,-20.1511036637992,
-13.0608711607696));
#123049=CARTESIAN_POINT('Ctrl Pts',(-9.98185783664545,-20.1508682988749,
-10.0003225128163));
#123050=CARTESIAN_POINT('Ctrl Pts',(-13.0457561996019,-20.1506329339506,
-5.4173900898901));
#123051=CARTESIAN_POINT('Ctrl Pts',(-13.7630714128369,-20.1504760240009,
-1.8133071496969));
#123052=CARTESIAN_POINT('Ctrl Pts',(-13.7630693584211,-20.1503975690261,
-0.0108455780865979));
#123053=CARTESIAN_POINT('Origin',(0.0033643871502846,-19.7255920621487,
-3.9193271700601));
#123054=CARTESIAN_POINT('Ctrl Pts',(-8.67618565318541,-10.435753569742,
-7.1239851950024));
#123055=CARTESIAN_POINT('Ctrl Pts',(-8.67157345111801,-10.3770352188731,
-7.1201999068977));
#123056=CARTESIAN_POINT('Ctrl Pts',(-8.65776454882364,-10.1884391916749,
-7.1088659407881));
#123057=CARTESIAN_POINT('Ctrl Pts',(-8.64715854562179,-9.99947918108618,
-7.1001579343281));
#123058=CARTESIAN_POINT('Ctrl Pts',(-8.64138570769625,-9.86927841951337,
-7.0954163813216));
#123059=CARTESIAN_POINT('Ctrl Pts',(-7.84434564248899,-10.4356320506496,
-8.1387130800232));
#123060=CARTESIAN_POINT('Ctrl Pts',(-7.84017389927808,-10.3769123882298,
-8.1343906701691));
#123061=CARTESIAN_POINT('Ctrl Pts',(-7.82768309579122,-10.1883121432478,
-8.1214494679054));
#123062=CARTESIAN_POINT('Ctrl Pts',(-7.81808728541041,-9.99934789230585,
-8.1115101295716));
#123063=CARTESIAN_POINT('Ctrl Pts',(-7.81286294155551,-9.86914420464706,
-8.106100297363));
#123064=CARTESIAN_POINT('Ctrl Pts',(-5.81362347040699,-10.4354063363091,
-9.8594374003499));
#123065=CARTESIAN_POINT('Ctrl Pts',(-5.81053224545275,-10.3766842391231,
-9.8542009271096));
#123066=CARTESIAN_POINT('Ctrl Pts',(-5.80127691738173,-10.1880761643654,
-9.8385233517723));
#123067=CARTESIAN_POINT('Ctrl Pts',(-5.79416754955958,-9.99910404215091,
-9.8264834546378));
#123068=CARTESIAN_POINT('Ctrl Pts',(-5.79029745450602,-9.86889492304036,
-9.8199309909023));
#123069=CARTESIAN_POINT('Ctrl Pts',(-2.07968849686576,-10.4351552580685,
-11.275313123687));
#123070=CARTESIAN_POINT('Ctrl Pts',(-2.07858617032148,-10.3764304537315,
-11.2693211211344));
#123071=CARTESIAN_POINT('Ctrl Pts',(-2.07528706599358,-10.1878136733739,
-11.2513805185771));
#123072=CARTESIAN_POINT('Ctrl Pts',(-2.07275749690023,-9.99883279978551,
-11.2375991200637));
#123073=CARTESIAN_POINT('Ctrl Pts',(-2.07138334008838,-9.86861764208305,
-11.2300966675744));
#123074=CARTESIAN_POINT('Ctrl Pts',(1.91935040063522,-10.4350254504091,
-11.3087601909892));
#123075=CARTESIAN_POINT('Ctrl Pts',(1.91833141545431,-10.3762992450871,
-11.3027516944357));
#123076=CARTESIAN_POINT('Ctrl Pts',(1.91528115463948,-10.1876779593453,
-11.2847622459841));
#123077=CARTESIAN_POINT('Ctrl Pts',(1.91294036631842,-9.99869255629215,
-11.2709451842195));
#123078=CARTESIAN_POINT('Ctrl Pts',(1.91166750814932,-9.86847427301341,
-11.2634244709976));
#123079=CARTESIAN_POINT('Ctrl Pts',(5.67196848703208,-10.4350346497614,
-9.9430458179528));
#123080=CARTESIAN_POINT('Ctrl Pts',(5.66895370905983,-10.3763085434627,
-9.9377644117041));
#123081=CARTESIAN_POINT('Ctrl Pts',(5.65992779839115,-10.1876875761417,
-9.9219522377359));
#123082=CARTESIAN_POINT('Ctrl Pts',(5.65299648517477,-9.9987024931344,-9.9098087227986));
#123083=CARTESIAN_POINT('Ctrl Pts',(5.64922445450491,-9.86848443067075,
-9.9031997131272));
#123084=CARTESIAN_POINT('Ctrl Pts',(8.75760674624603,-10.4351748438406,
-7.4057446468275));
#123085=CARTESIAN_POINT('Ctrl Pts',(8.75294989140404,-10.3764502500431,
-7.4018116987822));
#123086=CARTESIAN_POINT('Ctrl Pts',(8.73900698359873,-10.1878341466754,
-7.3900365709781));
#123087=CARTESIAN_POINT('Ctrl Pts',(8.72829697123719,-9.99885395345397,
-7.3809929414543));
#123088=CARTESIAN_POINT('Ctrl Pts',(8.72246685011586,-9.86863926513605,
-7.3760707051442));
#123089=CARTESIAN_POINT('Ctrl Pts',(10.7528359516251,-10.4354364836767,
-3.941787658178));
#123090=CARTESIAN_POINT('Ctrl Pts',(10.7471204531072,-10.3767147127533,
-3.939693092379));
#123091=CARTESIAN_POINT('Ctrl Pts',(10.7300086880701,-10.1881076872959,
-3.933420807407));
#123092=CARTESIAN_POINT('Ctrl Pts',(10.7168672832434,-9.99913662024696,
-3.9285993139406));
#123093=CARTESIAN_POINT('Ctrl Pts',(10.7097152874402,-9.8689282293705,-3.925972479547));
#123094=CARTESIAN_POINT('Ctrl Pts',(11.220456789678,-10.4356674286325,-1.3214887459985));
#123095=CARTESIAN_POINT('Ctrl Pts',(11.2144906773847,-10.3769481478094,
-1.3207914137353));
#123096=CARTESIAN_POINT('Ctrl Pts',(11.1966277289439,-10.1883491299723,
-1.3187040372748));
#123097=CARTESIAN_POINT('Ctrl Pts',(11.1829064494387,-9.99938611267311,
-1.3171023069695));
#123098=CARTESIAN_POINT('Ctrl Pts',(11.1754370125543,-9.86918327626813,
-1.3162314133486));
#123099=CARTESIAN_POINT('Ctrl Pts',(11.2210976183338,-10.4357904355675,
-0.00969832172429852));
#123100=CARTESIAN_POINT('Ctrl Pts',(11.2151310485291,-10.3770724823443,
-0.00969546859199921));
#123101=CARTESIAN_POINT('Ctrl Pts',(11.1972666443075,-10.1884777339025,
-0.0096862695295985));
#123102=CARTESIAN_POINT('Ctrl Pts',(11.1835439496015,-9.99951900884246,
-0.00967693972659722));
#123103=CARTESIAN_POINT('Ctrl Pts',(11.1760735575839,-9.86931913432706,
-0.0096704574250972));
#123104=CARTESIAN_POINT('',(11.190852353154,-10.0929116602057,-0.00968153674173911));
#123105=CARTESIAN_POINT('',(-7.91756866568432,-10.033110887109,-7.90963011094099));
#123106=CARTESIAN_POINT('Ctrl Pts',(-7.9175416271452,-10.0426005371309,
-7.90950798633937));
#123107=CARTESIAN_POINT('Ctrl Pts',(-7.55240777255587,-10.0548806162611,
-8.27481964439249));
#123108=CARTESIAN_POINT('Ctrl Pts',(-7.16224549356393,-10.0727808279938,
-8.61463482404463));
#123109=CARTESIAN_POINT('Ctrl Pts',(-6.52794229207183,-10.0913735276837,
-9.09383024401691));
#123110=CARTESIAN_POINT('Ctrl Pts',(-6.30179097036675,-10.0963253261619,
-9.25192139469819));
#123111=CARTESIAN_POINT('Ctrl Pts',(-5.94344187118291,-10.1005369039396,
-9.48322282373462));
#123112=CARTESIAN_POINT('Ctrl Pts',(-5.81540989796042,-10.1013709054299,
-9.5622601631684));
#123113=CARTESIAN_POINT('Ctrl Pts',(-5.56941492446118,-10.1016410392065,
-9.70736699590551));
#123114=CARTESIAN_POINT('Ctrl Pts',(-5.45182148231058,-10.1012121428797,
-9.77389920994408));
#123115=CARTESIAN_POINT('Ctrl Pts',(-5.17795407473924,-10.0988399404855,
-9.92238418775524));
#123116=CARTESIAN_POINT('Ctrl Pts',(-5.02097074220552,-10.0964720150577,
-10.0027670445997));
#123117=CARTESIAN_POINT('Ctrl Pts',(-4.46456713610661,-10.0845443419819,
-10.2713123500166));
#123118=CARTESIAN_POINT('Ctrl Pts',(-4.05692173904899,-10.0692747224173,
-10.4391940489638));
#123119=CARTESIAN_POINT('Ctrl Pts',(-3.35540024115523,-10.036574341414,
-10.6808862033506));
#123120=CARTESIAN_POINT('Ctrl Pts',(-3.0668344459863,-10.021446872169,-10.767455156764));
#123121=CARTESIAN_POINT('Ctrl Pts',(-2.15029538127216,-9.97483264743348,
-11.0026065682338));
#123122=CARTESIAN_POINT('Ctrl Pts',(-1.51363551557598,-9.95119002388194,
-11.1085119080071));
#123123=CARTESIAN_POINT('Ctrl Pts',(-0.497245855155559,-9.93058210270922,
-11.1877857843098));
#123124=CARTESIAN_POINT('Ctrl Pts',(-0.124962321962789,-9.92517460161451,
-11.1981934497931));
#123125=CARTESIAN_POINT('Ctrl Pts',(0.43428227411468,-9.92062809138221,
-11.185916977011));
#123126=CARTESIAN_POINT('Ctrl Pts',(0.621835984840865,-9.91975679715239,
-11.177068887529));
#123127=CARTESIAN_POINT('Ctrl Pts',(0.944753349042768,-9.91992714832984,
-11.1536657481865));
#123128=CARTESIAN_POINT('Ctrl Pts',(1.0803408779762,-9.92051334147666,-11.1413433952401));
#123129=CARTESIAN_POINT('Ctrl Pts',(1.36445382294396,-9.92319410375912,
-11.1102726679763));
#123130=CARTESIAN_POINT('Ctrl Pts',(1.51295382876655,-9.92543447208955,
-11.0910006533948));
#123131=CARTESIAN_POINT('Ctrl Pts',(2.03232501362886,-9.93722458732884,
-11.0129319374802));
#123132=CARTESIAN_POINT('Ctrl Pts',(2.39673323933472,-9.954081242235,-10.9389603519183));
#123133=CARTESIAN_POINT('Ctrl Pts',(3.04609829298472,-9.98771459693129,
-10.773763585588));
#123134=CARTESIAN_POINT('Ctrl Pts',(3.33574691676443,-10.0038960747356,
-10.6874583632844));
#123135=CARTESIAN_POINT('Ctrl Pts',(3.84615146135047,-10.0298008072587,
-10.5125745052899));
#123136=CARTESIAN_POINT('Ctrl Pts',(4.06780113844443,-10.0401752465442,
-10.4286914979492));
#123137=CARTESIAN_POINT('Ctrl Pts',(4.55805321945346,-10.0594929396392,
-10.2251645446987));
#123138=CARTESIAN_POINT('Ctrl Pts',(4.824631635528,-10.0674668993374,-10.1020248291813));
#123139=CARTESIAN_POINT('Ctrl Pts',(5.20895509196282,-10.0743077368891,
-9.90583753641989));
#123140=CARTESIAN_POINT('Ctrl Pts',(5.33033064586699,-10.0757711960881,
-9.84103886396324));
#123141=CARTESIAN_POINT('Ctrl Pts',(5.5474543240987,-10.0771113741441,-9.7199418596261));
#123142=CARTESIAN_POINT('Ctrl Pts',(5.64359018214199,-10.0772429872674,
-9.66443895157633));
#123143=CARTESIAN_POINT('Ctrl Pts',(5.84901458461866,-10.0765263288155,
-9.54174120881529));
#123144=CARTESIAN_POINT('Ctrl Pts',(5.95797103305295,-10.0755207051871,
-9.47410288739822));
#123145=CARTESIAN_POINT('Ctrl Pts',(6.27374193188424,-10.0708290203578,
-9.27049959563954));
#123146=CARTESIAN_POINT('Ctrl Pts',(6.47704853536409,-10.0654991663897,
-9.12968278745869));
#123147=CARTESIAN_POINT('Ctrl Pts',(6.96676796084574,-10.0480903523462,
-8.76596212250743));
#123148=CARTESIAN_POINT('Ctrl Pts',(7.24697857971267,-10.0339218340526,
-8.53593649264083));
#123149=CARTESIAN_POINT('Ctrl Pts',(7.80906708731948,-10.0037763952775,
-8.02701710828045));
#123150=CARTESIAN_POINT('Ctrl Pts',(8.08816322072577,-9.98773583421931,
-7.74591866838106));
#123151=CARTESIAN_POINT('Ctrl Pts',(8.41751176716373,-9.97771786999064,
-7.37694273025459));
#123152=CARTESIAN_POINT('Ctrl Pts',(8.48268889381458,-9.97622889429303,
-7.30192810360689));
#123153=CARTESIAN_POINT('Ctrl Pts',(8.59019981466309,-9.97487738244771,
-7.1747890608121));
#123154=CARTESIAN_POINT('Ctrl Pts',(8.6330793265337,-9.97464369262415,-7.12314050380425));
#123155=CARTESIAN_POINT('Ctrl Pts',(8.72659260587947,-9.97472445211816,
-7.00840834424302));
#123156=CARTESIAN_POINT('Ctrl Pts',(8.7770140490443,-9.97516096050169,-6.94515091935482));
#123157=CARTESIAN_POINT('Ctrl Pts',(8.92916228437331,-9.97748295769865,
-6.74994791784544));
#123158=CARTESIAN_POINT('Ctrl Pts',(9.02865783580597,-9.98040861994607,
-6.6162181465078));
#123159=CARTESIAN_POINT('Ctrl Pts',(9.27716615359743,-9.99001517484881,
-6.26610583195463));
#123160=CARTESIAN_POINT('Ctrl Pts',(9.42171705015893,-9.99785060033155,
-6.04642674383521));
#123161=CARTESIAN_POINT('Ctrl Pts',(9.75488269946877,-10.0177059093254,
-5.49900628793965));
#123162=CARTESIAN_POINT('Ctrl Pts',(9.93489691467076,-10.0299095991132,
-5.16642542744465));
#123163=CARTESIAN_POINT('Ctrl Pts',(10.3880731095669,-10.059201314266,-4.21723616230361));
#123164=CARTESIAN_POINT('Ctrl Pts',(10.6228488626843,-10.0741785599034,
-3.58439778862914));
#123165=CARTESIAN_POINT('Ctrl Pts',(10.8835259791461,-10.0880247808691,
-2.62464147450794));
#123166=CARTESIAN_POINT('Ctrl Pts',(10.954385507061,-10.0908418007813,-2.3109793670412));
#123167=CARTESIAN_POINT('Ctrl Pts',(11.0668584049102,-10.0934131567734,
-1.68987289232525));
#123168=CARTESIAN_POINT('Ctrl Pts',(11.1093675109141,-10.0932816498664,
-1.38309213058122));
#123169=CARTESIAN_POINT('Ctrl Pts',(11.1732981093146,-10.0922961097472,
-0.720752710086288));
#123170=CARTESIAN_POINT('Ctrl Pts',(11.1905624237942,-10.0913193009991,
-0.365256398960283));
#123171=CARTESIAN_POINT('Ctrl Pts',(11.1908523507444,-10.0929115228148,
-0.00968153673469765));
#123172=CARTESIAN_POINT('',(-7.95921294484336,-10.3855971089421,-7.91079380928054));
#123173=CARTESIAN_POINT('Origin',(-17.2489739762949,-9.10856325511617,-7.94394848967944));
#123174=CARTESIAN_POINT('',(11.2157621553424,-10.3857274698493,-0.00969592331892866));
#123175=CARTESIAN_POINT('Ctrl Pts',(-7.95818914470873,-10.3857358208589,
-7.90976672675528));
#123176=CARTESIAN_POINT('Ctrl Pts',(-7.36831055157871,-10.3856553982736,
-8.50097975179583));
#123177=CARTESIAN_POINT('Ctrl Pts',(-6.71155773592517,-10.3855782015732,
-9.02513448175291));
#123178=CARTESIAN_POINT('Ctrl Pts',(-6.00570507139208,-10.3855068890453,
-9.47197805616467));
#123179=CARTESIAN_POINT('Ctrl Pts',(-5.90363038427658,-10.3854965764059,
-9.53659694951095));
#123180=CARTESIAN_POINT('Ctrl Pts',(-5.80052883100134,-10.3854863868244,
-9.59959900100521));
#123181=CARTESIAN_POINT('Ctrl Pts',(-5.6964541099279,-10.3854763283452,
-9.66095313441846));
#123182=CARTESIAN_POINT('Ctrl Pts',(-4.98784326825438,-10.3854078434399,
-10.0786934239882));
#123183=CARTESIAN_POINT('Ctrl Pts',(-4.23411916920599,-10.3853454358275,
-10.4200433600842));
#123184=CARTESIAN_POINT('Ctrl Pts',(-3.45261230943178,-10.3852915744723,
-10.6760644623243));
#123185=CARTESIAN_POINT('Ctrl Pts',(-3.04705043017623,-10.3852636231982,
-10.8089262511301));
#123186=CARTESIAN_POINT('Ctrl Pts',(-2.63400624823105,-10.3852379735661,
-10.9188075558716));
#123187=CARTESIAN_POINT('Ctrl Pts',(-2.21590175646074,-10.3852149711722,
-11.0044535150272));
#123188=CARTESIAN_POINT('Ctrl Pts',(-2.15557072477167,-10.3852116520063,
-11.0168119306328));
#123189=CARTESIAN_POINT('Ctrl Pts',(-2.0951353834726,-10.3852085858764,
-11.0286655269257));
#123190=CARTESIAN_POINT('Ctrl Pts',(-2.03460304822425,-10.385205736631,
-11.0400105710035));
#123191=CARTESIAN_POINT('Ctrl Pts',(-1.08429684424205,-10.3851610059003,
-11.2181181184382));
#123192=CARTESIAN_POINT('Ctrl Pts',(-0.110088715081899,-10.3851697304912,
-11.2708840979394));
#123193=CARTESIAN_POINT('Ctrl Pts',(0.853798319664327,-10.3850909392231,
-11.1972844787518));
#123194=CARTESIAN_POINT('Ctrl Pts',(0.927794802561315,-10.3850848905094,
-11.1916343218702));
#123195=CARTESIAN_POINT('Ctrl Pts',(1.00173048084596,-10.3850783260192,
-11.1852394485652));
#123196=CARTESIAN_POINT('Ctrl Pts',(1.07558988252135,-10.3850711819701,
-11.178099402514));
#123197=CARTESIAN_POINT('Ctrl Pts',(1.344089943671,-10.3850452113071,-11.1521432918783));
#123198=CARTESIAN_POINT('Ctrl Pts',(1.61162919435528,-10.3850322381083,
-11.1163365415528));
#123199=CARTESIAN_POINT('Ctrl Pts',(1.87744652696649,-10.3850266957914,
-11.0706508122084));
#123200=CARTESIAN_POINT('Ctrl Pts',(2.3547416223817,-10.3850167441429,-10.988618634952));
#123201=CARTESIAN_POINT('Ctrl Pts',(2.82648430795597,-10.3850307506599,
-10.874732663742));
#123202=CARTESIAN_POINT('Ctrl Pts',(3.28903698790998,-10.3850362663974,
-10.7309255673336));
#123203=CARTESIAN_POINT('Ctrl Pts',(3.62160626032625,-10.3850402321399,
-10.6275301628888));
#123204=CARTESIAN_POINT('Ctrl Pts',(3.94942484711624,-10.385039808507,-10.5086684627046));
#123205=CARTESIAN_POINT('Ctrl Pts',(4.27114600463394,-10.3850229334112,
-10.3750745433229));
#123206=CARTESIAN_POINT('Ctrl Pts',(4.71257713086674,-10.384999779222,-10.1917713538606));
#123207=CARTESIAN_POINT('Ctrl Pts',(5.14281172238824,-10.3849645516999,
-9.98061452083132));
#123208=CARTESIAN_POINT('Ctrl Pts',(5.55833093806394,-10.3849302560358,
-9.74344709562414));
#123209=CARTESIAN_POINT('Ctrl Pts',(5.96706847710982,-10.3848965201102,
-9.51015047283525));
#123210=CARTESIAN_POINT('Ctrl Pts',(6.36156612485632,-10.3848636858652,
-9.25168604544499));
#123211=CARTESIAN_POINT('Ctrl Pts',(6.73847246724924,-10.3848441146734,
-8.96999046860047));
#123212=CARTESIAN_POINT('Ctrl Pts',(7.10654267327273,-10.3848250023058,
-8.69489892106431));
#123213=CARTESIAN_POINT('Ctrl Pts',(7.4578359570835,-10.384818538392,-8.39765338826044));
#123214=CARTESIAN_POINT('Ctrl Pts',(7.78926273503795,-10.3848362300811,
-8.08009434722791));
#123215=CARTESIAN_POINT('Ctrl Pts',(8.06447025168294,-10.3848509207644,
-7.81640221103383));
#123216=CARTESIAN_POINT('Ctrl Pts',(8.32597978699105,-10.3848822670758,
-7.53870434135583));
#123217=CARTESIAN_POINT('Ctrl Pts',(8.57204518331439,-10.3849368548398,
-7.24806975871645));
#123218=CARTESIAN_POINT('Ctrl Pts',(8.84106149531744,-10.3849965340924,
-6.93032722063341));
#123219=CARTESIAN_POINT('Ctrl Pts',(9.09161796566469,-10.3850839924976,
-6.59712284790904));
#123220=CARTESIAN_POINT('Ctrl Pts',(9.32264185169037,-10.3852076865335,
-6.25101567422319));
#123221=CARTESIAN_POINT('Ctrl Pts',(9.58349955138092,-10.3853473540902,
-5.86021313545862));
#123222=CARTESIAN_POINT('Ctrl Pts',(9.81978372129841,-10.3854406906718,
-5.45244812052533));
#123223=CARTESIAN_POINT('Ctrl Pts',(10.0298036491212,-10.3855030107599,
-5.0312948701508));
#123224=CARTESIAN_POINT('Ctrl Pts',(10.2191306310889,-10.385559190544,-4.65163721258513));
#123225=CARTESIAN_POINT('Ctrl Pts',(10.3871141050029,-10.3855901646335,
-4.26110074993728));
#123226=CARTESIAN_POINT('Ctrl Pts',(10.5325394844472,-10.3856071481951,
-3.86233103020002));
#123227=CARTESIAN_POINT('Ctrl Pts',(10.6979132610449,-10.3856264614383,
-3.40886097705173));
#123228=CARTESIAN_POINT('Ctrl Pts',(10.8341144573483,-10.3856276827115,
-2.94474436052369));
#123229=CARTESIAN_POINT('Ctrl Pts',(10.9402155375767,-10.3856272752009,
-2.47386806015566));
#123230=CARTESIAN_POINT('Ctrl Pts',(11.0458037600621,-10.38562686966,-2.00526782103116));
#123231=CARTESIAN_POINT('Ctrl Pts',(11.1215819675928,-10.3856248509672,
-1.52997414486528));
#123232=CARTESIAN_POINT('Ctrl Pts',(11.1666853894615,-10.3856374405078,
-1.05182992815816));
#123233=CARTESIAN_POINT('Ctrl Pts',(11.199358443146,-10.3856465604086,-0.705460827675483));
#123234=CARTESIAN_POINT('Ctrl Pts',(11.2159356192352,-10.3856633460305,
-0.357596180350423));
#123235=CARTESIAN_POINT('Ctrl Pts',(11.2161053251849,-10.3856939626759,
-0.00969609011190098));
#123236=CARTESIAN_POINT('Origin',(24.0985342910415,-9.127082688274,-0.00928273385547129));
#123237=CARTESIAN_POINT('Origin',(35.5283986331342,-10.3857274880978,35.5184340742751));
#123238=CARTESIAN_POINT('',(-1.36686593468196E-6,-10.3857274880978,-29.5169659257249));
#123239=CARTESIAN_POINT('Origin',(-1.36686593598697E-6,-10.3857274880981,
-0.00996592572489963));
#123240=CARTESIAN_POINT('',(3.49848641699859,-10.3857058237808,21.8276380625003));
#123241=CARTESIAN_POINT('',(21.0240583317461,-10.3860543223448,-7.32308229902099));
#123242=CARTESIAN_POINT('Ctrl Pts',(3.49849589536307,-10.3857274880978,
21.8277076867699));
#123243=CARTESIAN_POINT('Ctrl Pts',(4.6659727659146,-10.3857274880978,21.6687721409985));
#123244=CARTESIAN_POINT('Ctrl Pts',(5.8207730082413,-10.3857274880978,21.4131666522119));
#123245=CARTESIAN_POINT('Ctrl Pts',(8.2959524808694,-10.3857274880978,20.6470817720798));
#123246=CARTESIAN_POINT('Ctrl Pts',(9.60678557053136,-10.3857274880978,
20.0950178749266));
#123247=CARTESIAN_POINT('Ctrl Pts',(13.3374418450208,-10.3857274880978,
18.0499743739784));
#123248=CARTESIAN_POINT('Ctrl Pts',(15.545104178524,-10.3857274880978,16.1909357713281));
#123249=CARTESIAN_POINT('Ctrl Pts',(18.6761051871511,-10.3857274880978,
12.3432322688006));
#123250=CARTESIAN_POINT('Ctrl Pts',(20.1867150266678,-10.3857274880978,
10.023670133376));
#123251=CARTESIAN_POINT('Ctrl Pts',(21.9327348536009,-10.3857274880978,
4.58487379309641));
#123252=CARTESIAN_POINT('Ctrl Pts',(22.2983109879667,-10.3857274880978,
2.18459903761702));
#123253=CARTESIAN_POINT('Ctrl Pts',(22.2565432457885,-10.3857274880978,
-2.64728489610741));
#123254=CARTESIAN_POINT('Ctrl Pts',(21.8333801672061,-10.3857274880978,
-5.03312197097681));
#123255=CARTESIAN_POINT('Ctrl Pts',(21.0234541392466,-10.3857274880978,
-7.32286858487975));
#123256=CARTESIAN_POINT('',(-3.17347424366809,-10.3858479327816,-21.6410440008155));
#123257=CARTESIAN_POINT('Ctrl Pts',(21.0242183942545,-10.3857274880978,
-7.32313021096765));
#123258=CARTESIAN_POINT('Ctrl Pts',(20.4797188026365,-10.3857274880978,
-8.86373647504032));
#123259=CARTESIAN_POINT('Ctrl Pts',(19.7633749239713,-10.3857274880975,
-10.3437967813785));
#123260=CARTESIAN_POINT('Ctrl Pts',(18.0266007023992,-10.3857274880975,
-13.1113633438015));
#123261=CARTESIAN_POINT('Ctrl Pts',(17.0060784115416,-10.3857274880975,
-14.3992627758902));
#123262=CARTESIAN_POINT('Ctrl Pts',(13.9601184384935,-10.3857274880975,
-17.453825035909));
#123263=CARTESIAN_POINT('Ctrl Pts',(11.5994544040913,-10.3857274880975,
-19.1113164366099));
#123264=CARTESIAN_POINT('Ctrl Pts',(6.94980860840803,-10.3857274880975,
-21.0564631838708));
#123265=CARTESIAN_POINT('Ctrl Pts',(4.95959332707588,-10.3857274880975,
-21.580865506143));
#123266=CARTESIAN_POINT('Ctrl Pts',(0.898477534094237,-10.3857274880975,
-22.0450075606815));
#123267=CARTESIAN_POINT('Ctrl Pts',(-1.16353759354029,-10.3857274880978,
-21.9883429758806));
#123268=CARTESIAN_POINT('Ctrl Pts',(-3.17348450864134,-10.3857274880978,
-21.6411035057222));
#123269=CARTESIAN_POINT('',(-20.277827559898,-10.3858421854857,-7.1584554743809));
#123270=CARTESIAN_POINT('Ctrl Pts',(-3.1734848211777,-10.3857274880978,
-21.6411054236363));
#123271=CARTESIAN_POINT('Ctrl Pts',(-4.24092709261487,-10.3857274880978,
-21.457232220585));
#123272=CARTESIAN_POINT('Ctrl Pts',(-6.1384644010842,-10.3857274880976,
-21.0562030161984));
#123273=CARTESIAN_POINT('Ctrl Pts',(-9.96851012669834,-10.3857274880976,
-19.3697257888332));
#123274=CARTESIAN_POINT('Ctrl Pts',(-11.4834351429276,-10.3857274880978,
-18.4739683066647));
#123275=CARTESIAN_POINT('Ctrl Pts',(-14.579262579975,-10.3857274880978,
-16.106590201933));
#123276=CARTESIAN_POINT('Ctrl Pts',(-16.0787180362969,-10.3857274880976,
-14.5662048073892));
#123277=CARTESIAN_POINT('Ctrl Pts',(-18.5871685336816,-10.3857274880976,
-11.0930930149236));
#123278=CARTESIAN_POINT('Ctrl Pts',(-19.5787257248094,-10.3857274880978,
-9.18613924996679));
#123279=CARTESIAN_POINT('Ctrl Pts',(-20.2778830385383,-10.3857274880978,
-7.15847460391963));
#123280=CARTESIAN_POINT('Ctrl Pts',(-20.2776156449747,-10.3857274880978,
-7.1583823550768));
#123281=CARTESIAN_POINT('Ctrl Pts',(-20.8856800543179,-10.3857274880978,
-5.39608545825863));
#123282=CARTESIAN_POINT('Ctrl Pts',(-21.2696537104959,-10.3857274880978,
-3.56247693255732));
#123283=CARTESIAN_POINT('Ctrl Pts',(-21.5591602076227,-10.3857274880978,
0.146095995140461));
#123284=CARTESIAN_POINT('Ctrl Pts',(-21.4723411897071,-10.3857274880978,
1.99961067640239));
#123285=CARTESIAN_POINT('Ctrl Pts',(-20.8152451867277,-10.3857274880978,
5.76567975911342));
#123286=CARTESIAN_POINT('Ctrl Pts',(-20.0856539052941,-10.3857274880978,
8.48245496993203));
#123287=CARTESIAN_POINT('Ctrl Pts',(-16.9888444914401,-10.3857274880978,
13.6149325196415));
#123288=CARTESIAN_POINT('Ctrl Pts',(-15.2520409932241,-10.3857274881711,
15.6009127759733));
#123289=CARTESIAN_POINT('Ctrl Pts',(-10.6008274129267,-10.3857274881711,
19.3318945623035));
#123290=CARTESIAN_POINT('Ctrl Pts',(-7.90841530620281,-10.3857274880978,
20.497538050298));
#123291=CARTESIAN_POINT('Ctrl Pts',(-4.0908413448284,-10.3857274880978,
21.6063442739404));
#123292=CARTESIAN_POINT('Ctrl Pts',(-2.51424603848983,-10.3857274880978,
21.8858112431531));
#123293=CARTESIAN_POINT('Ctrl Pts',(1.28148634353036,-10.3857274880978,
22.1333951175903));
#123294=CARTESIAN_POINT('Ctrl Pts',(2.91346191560689,-10.3857274880978,
21.9081842421797));
#123295=CARTESIAN_POINT('Ctrl Pts',(3.49848331484564,-10.3857274880978,
21.8276174696436));
#123296=CARTESIAN_POINT('Origin',(-1.36686598206096E-6,-7.38572748809797,
-0.00996592572479971));
#123297=CARTESIAN_POINT('',(-1.36686598604192E-6,-7.38572748809777,-32.5169659257249));
#123298=CARTESIAN_POINT('Origin',(-1.36686595375095E-6,-7.385727488098,
-0.00996592572489963));
#123299=CARTESIAN_POINT('Origin',(-1.36686598567452E-6,-7.38572748809776,
-29.5169659257248));
#123300=CARTESIAN_POINT('Origin',(-33.7790925848313,-7.38572748809819,-33.167105925725));
#123301=CARTESIAN_POINT('',(3.14724615101484,-7.38572748809878,-24.8086699173885));
#123302=CARTESIAN_POINT('Origin',(2.04286050966077E-13,-7.38572748809847,
-9.99200722162641E-14));
#123303=CARTESIAN_POINT('Origin',(3.33605620342001E-15,2.79364669464595,
-9.99200722162641E-14));
#123304=CARTESIAN_POINT('',(3.14724615101468,1.06026298851702E-12,-24.8086699173885));
#123305=CARTESIAN_POINT('Origin',(5.04831636563563E-18,8.39883718128931E-13,
0.));
#123306=CARTESIAN_POINT('',(3.14724615101462,2.79364669464601,-24.8086699173885));
#123307=CARTESIAN_POINT('Ctrl Pts',(-9.63709670617901,-14.8112844859144,
-7.9105886640661));
#123308=CARTESIAN_POINT('Ctrl Pts',(-9.54782756655443,-14.5737248674797,
-7.8373921301448));
#123309=CARTESIAN_POINT('Ctrl Pts',(-9.3807738978751,-14.0918070648223,
-7.7004134564457));
#123310=CARTESIAN_POINT('Ctrl Pts',(-9.16487396100877,-13.3506642370465,
-7.5233746400602));
#123311=CARTESIAN_POINT('Ctrl Pts',(-8.98419714395138,-12.5943230533145,
-7.37520999301839));
#123312=CARTESIAN_POINT('Ctrl Pts',(-8.83916912342645,-11.8252582216685,
-7.2562686383587));
#123313=CARTESIAN_POINT('Ctrl Pts',(-8.73031813166718,-11.0462736678504,
-7.1669837935517));
#123314=CARTESIAN_POINT('Ctrl Pts',(-8.67110654918041,-10.4010479456714,
-7.1184010595554));
#123315=CARTESIAN_POINT('Ctrl Pts',(-8.64921976460691,-10.0163420251299,
-7.1004334963393));
#123316=CARTESIAN_POINT('Ctrl Pts',(-8.64363554445811,-9.89459430876423,
-7.0958476829418));
#123317=CARTESIAN_POINT('Ctrl Pts',(-8.71312942164375,-14.8112534175644,
-9.0378817708057));
#123318=CARTESIAN_POINT('Ctrl Pts',(-8.63242986482457,-14.573689564451,
-8.9542246742884));
#123319=CARTESIAN_POINT('Ctrl Pts',(-8.48141109082157,-14.0917628330674,
-8.7976731406297));
#123320=CARTESIAN_POINT('Ctrl Pts',(-8.28622893668705,-13.3506054109448,
-8.5953464098732));
#123321=CARTESIAN_POINT('Ctrl Pts',(-8.12288328375323,-12.594248625508,
-8.4260288045742));
#123322=CARTESIAN_POINT('Ctrl Pts',(-7.99175895572173,-11.8251673658132,
-8.2901193517454));
#123323=CARTESIAN_POINT('Ctrl Pts',(-7.89333348945778,-11.0461657449823,
-8.1881131865147));
#123324=CARTESIAN_POINT('Ctrl Pts',(-7.83978214680217,-10.4009256436141,
-8.1326260307109));
#123325=CARTESIAN_POINT('Ctrl Pts',(-7.81998036471155,-10.0162110897467,
-8.1121166670878));
#123326=CARTESIAN_POINT('Ctrl Pts',(-7.8149269468279,-9.8944606372761,-8.10688400431779));
#123327=CARTESIAN_POINT('Ctrl Pts',(-6.45766596510103,-14.8111957224428,
-10.9492433647661));
#123328=CARTESIAN_POINT('Ctrl Pts',(-6.39785162713548,-14.5736239958118,
-10.8478707631954));
#123329=CARTESIAN_POINT('Ctrl Pts',(-6.28591750506432,-14.0916806675814,
-10.6581682055825));
#123330=CARTESIAN_POINT('Ctrl Pts',(-6.14125193653846,-13.3504961283178,
-10.412999934441));
#123331=CARTESIAN_POINT('Ctrl Pts',(-6.02018555035491,-12.5941103631319,
-10.207833493282));
#123332=CARTESIAN_POINT('Ctrl Pts',(-5.92300359656326,-11.8249985964228,
-10.0431524304473));
#123333=CARTESIAN_POINT('Ctrl Pts',(-5.85006004299752,-11.0459652884782,
-9.9195567532815));
#123334=CARTESIAN_POINT('Ctrl Pts',(-5.81037716434876,-10.4006984947945,
-9.8523311894883));
#123335=CARTESIAN_POINT('Ctrl Pts',(-5.79570637872638,-10.0159679164184,
-9.82748661547669));
#123336=CARTESIAN_POINT('Ctrl Pts',(-5.79196284887041,-9.89421238555706,
-9.821148466484));
#123337=CARTESIAN_POINT('Ctrl Pts',(-2.31052922681859,-14.8111315551848,
-12.5218273156317));
#123338=CARTESIAN_POINT('Ctrl Pts',(-2.28910741713656,-14.5735510629491,
-12.4058997621965));
#123339=CARTESIAN_POINT('Ctrl Pts',(-2.24902323424317,-14.0915892612744,
-12.1889570192521));
#123340=CARTESIAN_POINT('Ctrl Pts',(-2.19722967696659,-13.3503745486997,
-11.9085746618317));
#123341=CARTESIAN_POINT('Ctrl Pts',(-2.15389902141483,-12.5939565459137,
-11.6739288631373));
#123342=CARTESIAN_POINT('Ctrl Pts',(-2.1191334320321,-11.8248108495537,
-11.4855726310386));
#123343=CARTESIAN_POINT('Ctrl Pts',(-2.09305967811437,-11.0457423053124,
-11.3441921578685));
#123344=CARTESIAN_POINT('Ctrl Pts',(-2.07889800447216,-10.4004458336768,
-11.267275310275));
#123345=CARTESIAN_POINT('Ctrl Pts',(-2.07367766670727,-10.0156974399104,
-11.2388373054266));
#123346=CARTESIAN_POINT('Ctrl Pts',(-2.07234805978642,-9.89393626324388,
-11.2315805201698));
#123347=CARTESIAN_POINT('Ctrl Pts',(2.13104688039998,-14.811098378036,-12.5590331659128));
#123348=CARTESIAN_POINT('Ctrl Pts',(2.11128567794559,-14.5735133625614,
-12.4427491212608));
#123349=CARTESIAN_POINT('Ctrl Pts',(2.07430711953725,-14.0915420239296,
-12.2251407251043));
#123350=CARTESIAN_POINT('Ctrl Pts',(2.02652106228821,-13.3503117233502,
-11.9439028039947));
#123351=CARTESIAN_POINT('Ctrl Pts',(1.98653693355537,-12.5938770570626,
-11.708546543208));
#123352=CARTESIAN_POINT('Ctrl Pts',(1.95444902067081,-11.824713815023,-11.5196266805663));
#123353=CARTESIAN_POINT('Ctrl Pts',(1.93037431099671,-11.0456270430346,
-11.3778315456863));
#123354=CARTESIAN_POINT('Ctrl Pts',(1.9172882971984,-10.4003152145578,-11.3006983945752));
#123355=CARTESIAN_POINT('Ctrl Pts',(1.91245779042509,-10.0155576005956,
-11.2721865785534));
#123356=CARTESIAN_POINT('Ctrl Pts',(1.91122639071033,-9.89379350184272,
-11.2649119536332));
#123357=CARTESIAN_POINT('Ctrl Pts',(6.29881048512147,-14.8111007278971,
-11.0422451208151));
#123358=CARTESIAN_POINT('Ctrl Pts',(6.24044096267709,-14.5735160346227,
-10.9400072552932));
#123359=CARTESIAN_POINT('Ctrl Pts',(6.13121199348115,-14.0915453745032,
-10.7486852186079));
#123360=CARTESIAN_POINT('Ctrl Pts',(5.99004712671363,-13.3503161808082,
-10.5014231371877));
#123361=CARTESIAN_POINT('Ctrl Pts',(5.87191570591152,-12.5938826960159,
-10.2945036175446));
#123362=CARTESIAN_POINT('Ctrl Pts',(5.77709617476884,-11.824720696546,-10.1284143966991));
#123363=CARTESIAN_POINT('Ctrl Pts',(5.70593403278596,-11.0456352141851,
-10.003760665119));
#123364=CARTESIAN_POINT('Ctrl Pts',(5.66722940132482,-10.4003244713477,
-9.9359583241635));
#123365=CARTESIAN_POINT('Ctrl Pts',(5.65292634295582,-10.015567508879,-9.9108997605308));
#123366=CARTESIAN_POINT('Ctrl Pts',(5.64927762705277,-9.89380361656918,
-9.9045068871302));
#123367=CARTESIAN_POINT('Ctrl Pts',(9.72576442838247,-14.8111365578255,
-8.2242049449055));
#123368=CARTESIAN_POINT('Ctrl Pts',(9.6356580773571,-14.5735567532108,-8.1480808586187));
#123369=CARTESIAN_POINT('Ctrl Pts',(9.46703665239804,-14.0915963987166,
-8.0056262305801));
#123370=CARTESIAN_POINT('Ctrl Pts',(9.24910734702671,-13.3503840447958,
-7.8215184324576));
#123371=CARTESIAN_POINT('Ctrl Pts',(9.06672865793523,-12.593968557835,-7.6674476019198));
#123372=CARTESIAN_POINT('Ctrl Pts',(8.92033038859236,-11.8248255058403,
-7.5437768968461));
#123373=CARTESIAN_POINT('Ctrl Pts',(8.81044586135405,-11.0457597048398,
-7.4509569290121));
#123374=CARTESIAN_POINT('Ctrl Pts',(8.75066655784319,-10.400465541654,-7.4004672505917));
#123375=CARTESIAN_POINT('Ctrl Pts',(8.72856632084418,-10.0157185328671,
-7.3818054677421));
#123376=CARTESIAN_POINT('Ctrl Pts',(8.72292706058554,-9.89395779503872,
-7.377044252856));
#123377=CARTESIAN_POINT('Ctrl Pts',(11.9417237856577,-14.8112034281676,
-4.3769312363138));
#123378=CARTESIAN_POINT('Ctrl Pts',(11.8310784574529,-14.5736327460796,
-4.3364748313906));
#123379=CARTESIAN_POINT('Ctrl Pts',(11.6240234691443,-14.0916916229769,
-4.26076342395679));
#123380=CARTESIAN_POINT('Ctrl Pts',(11.3564291305626,-13.3505106951002,
-4.162903381946));
#123381=CARTESIAN_POINT('Ctrl Pts',(11.1324955167833,-12.5941287963661,
-4.0809964079064));
#123382=CARTESIAN_POINT('Ctrl Pts',(10.952750352382,-11.8250211057356,-4.0152355069856));
#123383=CARTESIAN_POINT('Ctrl Pts',(10.8178484736657,-11.0459920364858,
-3.9658601671541));
#123384=CARTESIAN_POINT('Ctrl Pts',(10.7444728527389,-10.4007288167941,
-3.9389812806081));
#123385=CARTESIAN_POINT('Ctrl Pts',(10.7173550878487,-10.0160003853021,
-3.92903249087));
#123386=CARTESIAN_POINT('Ctrl Pts',(10.7104369692723,-9.89424553493541,
-3.926491988125));
#123387=CARTESIAN_POINT('Ctrl Pts',(12.4609796651806,-14.8112624500327,
-1.466857714125));
#123388=CARTESIAN_POINT('Ctrl Pts',(12.3455427504896,-14.5736998296811,
-1.453331843536));
#123389=CARTESIAN_POINT('Ctrl Pts',(12.1295187196343,-14.0917756968064,
-1.4280213394646));
#123390=CARTESIAN_POINT('Ctrl Pts',(11.8503253431534,-13.3506225201434,
-1.3953137229616));
#123391=CARTESIAN_POINT('Ctrl Pts',(11.6166763104977,-12.5942702716307,
-1.3679465231618));
#123392=CARTESIAN_POINT('Ctrl Pts',(11.4291221481695,-11.825193787842,-1.3459843168525));
#123393=CARTESIAN_POINT('Ctrl Pts',(11.2883460026464,-11.0461971275628,
-1.3295072181231));
#123394=CARTESIAN_POINT('Ctrl Pts',(11.2117603495302,-10.4009612047522,
-1.3205516033272));
#123395=CARTESIAN_POINT('Ctrl Pts',(11.1834463453397,-10.0162491594222,
-1.3172462183922));
#123396=CARTESIAN_POINT('Ctrl Pts',(11.1762214505266,-9.8944995019398,-1.3164036778085));
#123397=CARTESIAN_POINT('Ctrl Pts',(12.4616639843944,-14.8112938929139,
-0.0098893761479002));
#123398=CARTESIAN_POINT('Ctrl Pts',(12.3462240825737,-14.5737355583078,
-0.00988030322049749));
#123399=CARTESIAN_POINT('Ctrl Pts',(12.1301942488295,-14.0918204618105,
-0.00986140657079693));
#123400=CARTESIAN_POINT('Ctrl Pts',(11.8509926674231,-13.3506820553933,
-0.00983091060579699));
#123401=CARTESIAN_POINT('Ctrl Pts',(11.61733592581,-12.5943455965779,-0.00979840216169814));
#123402=CARTESIAN_POINT('Ctrl Pts',(11.4297745414742,-11.8252857387475,
-0.00976399339200018));
#123403=CARTESIAN_POINT('Ctrl Pts',(11.2889916556319,-11.0463063510572,
-0.00972780976379761));
#123404=CARTESIAN_POINT('Ctrl Pts',(11.2124008612303,-10.401084980615,-0.0096967565040984));
#123405=CARTESIAN_POINT('Ctrl Pts',(11.1840839718812,-10.0163816725814,
-0.00967777209319731));
#123406=CARTESIAN_POINT('Ctrl Pts',(11.1768581815213,-9.89463478415407,
-0.00967171714719717));
#123407=CARTESIAN_POINT('',(12.4611788401382,-14.8102954274951,-0.00988949480915435));
#123408=CARTESIAN_POINT('Ctrl Pts',(0.0110175892624107,-14.808320028047,
-12.475104736568));
#123409=CARTESIAN_POINT('Ctrl Pts',(0.705860549269481,-14.8083787784868,
-12.4750413325483));
#123410=CARTESIAN_POINT('Ctrl Pts',(1.40070496484259,-14.8085126569857,
-12.4164269905943));
#123411=CARTESIAN_POINT('Ctrl Pts',(2.08521380738307,-14.8086745289261,
-12.298869809817));
#123412=CARTESIAN_POINT('Ctrl Pts',(2.80653631183161,-14.808845106523,-12.1749902705265));
#123413=CARTESIAN_POINT('Ctrl Pts',(3.51638033014205,-14.8090467691405,
-11.9856564275302));
#123414=CARTESIAN_POINT('Ctrl Pts',(4.20478118736675,-14.8092242220509,
-11.7362071339812));
#123415=CARTESIAN_POINT('Ctrl Pts',(4.88571106650009,-14.8093997491257,
-11.4894650279487));
#123416=CARTESIAN_POINT('Ctrl Pts',(5.54565926892694,-14.8095515891756,
-11.1839054843917));
#123417=CARTESIAN_POINT('Ctrl Pts',(6.17498577656831,-14.8096262319544,
-10.8247454863465));
#123418=CARTESIAN_POINT('Ctrl Pts',(6.77918246340269,-14.8096978941505,
-10.4799272112103));
#123419=CARTESIAN_POINT('Ctrl Pts',(7.35515294584572,-14.8096984016165,
-10.0857042603555));
#123420=CARTESIAN_POINT('Ctrl Pts',(7.89433113737047,-14.809580394052,-9.64708271426021));
#123421=CARTESIAN_POINT('Ctrl Pts',(8.21551501523876,-14.8095100979462,
-9.38579957761652));
#123422=CARTESIAN_POINT('Ctrl Pts',(8.52364371650327,-14.8093977469496,
-9.10876240006493));
#123423=CARTESIAN_POINT('Ctrl Pts',(8.81691324895314,-14.809233328592,-8.81703529972414));
#123424=CARTESIAN_POINT('Ctrl Pts',(9.06300494490742,-14.8090953599727,
-8.57223790710389));
#123425=CARTESIAN_POINT('Ctrl Pts',(9.29878147247257,-14.8090183069589,
-8.3170157490459));
#123426=CARTESIAN_POINT('Ctrl Pts',(9.52313190598482,-14.8089870380236,
-8.05199022724546));
#123427=CARTESIAN_POINT('Ctrl Pts',(9.83001215350215,-14.8089442664611,
-7.68947210568324));
#123428=CARTESIAN_POINT('Ctrl Pts',(10.115511948398,-14.8089871588048,-7.3086098328739));
#123429=CARTESIAN_POINT('Ctrl Pts',(10.3782242065665,-14.809076942632,-6.91241913517));
#123430=CARTESIAN_POINT('Ctrl Pts',(10.6440034740004,-14.8091677746319,
-6.51160314685649));
#123431=CARTESIAN_POINT('Ctrl Pts',(10.8864594086053,-14.8093065989823,
-6.09509951101269));
#123432=CARTESIAN_POINT('Ctrl Pts',(11.1041721044545,-14.8094532695307,
-5.66606877534699));
#123433=CARTESIAN_POINT('Ctrl Pts',(11.2519282712206,-14.809552811167,-5.3748963350832));
#123434=CARTESIAN_POINT('Ctrl Pts',(11.3882884813556,-14.8096559668002,
-5.0779547048785));
#123435=CARTESIAN_POINT('Ctrl Pts',(11.5128206812143,-14.8097501878294,
-4.77623879163832));
#123436=CARTESIAN_POINT('Ctrl Pts',(11.5791118951976,-14.8098003437443,
-4.61562881133214));
#123437=CARTESIAN_POINT('Ctrl Pts',(11.6420622960227,-14.8098439007275,
-4.45363511226055));
#123438=CARTESIAN_POINT('Ctrl Pts',(11.7016065391627,-14.8098819198446,
-4.29040391061943));
#123439=CARTESIAN_POINT('Ctrl Pts',(11.9181366534841,-14.8100201747509,
-3.69682057009242));
#123440=CARTESIAN_POINT('Ctrl Pts',(12.0896203338248,-14.8100851985217,
-3.08687189101289));
#123441=CARTESIAN_POINT('Ctrl Pts',(12.2144366484701,-14.8101279999028,
-2.46752884565282));
#123442=CARTESIAN_POINT('Ctrl Pts',(12.3397151931021,-14.8101709597896,
-1.84589219846304));
#123443=CARTESIAN_POINT('Ctrl Pts',(12.4179801535624,-14.8101915322443,
-1.21479276225281));
#123444=CARTESIAN_POINT('Ctrl Pts',(12.4476440910879,-14.8102412883914,
-0.581279132708885));
#123445=CARTESIAN_POINT('Ctrl Pts',(12.4565552030256,-14.8102562352472,
-0.390970247985906));
#123446=CARTESIAN_POINT('Ctrl Pts',(12.4610808344678,-14.8102738156431,
-0.200443430488083));
#123447=CARTESIAN_POINT('Ctrl Pts',(12.4611788401382,-14.8102954274951,
-0.00988949480915657));
#123448=CARTESIAN_POINT('Origin',(21.0146876022461,-9.89537346530464,-0.00940559235549809));
#123449=CARTESIAN_POINT('Ctrl Pts',(-7.95963755640199,-10.3855392434866,
-7.91119792302289));
#123450=CARTESIAN_POINT('Ctrl Pts',(-7.98064350536636,-10.5385170084717,
-7.91124637783933));
#123451=CARTESIAN_POINT('Ctrl Pts',(-8.00575133923289,-10.6932481394465,
-7.91125645683838));
#123452=CARTESIAN_POINT('Ctrl Pts',(-8.03522605042256,-10.8499212312311,
-7.91124936620695));
#123453=CARTESIAN_POINT('Ctrl Pts',(-8.06368264024467,-11.0011824897517,
-7.91124252050153));
#123454=CARTESIAN_POINT('Ctrl Pts',(-8.09620964019016,-11.1542540790399,
-7.91121994783263));
#123455=CARTESIAN_POINT('Ctrl Pts',(-8.13308828005598,-11.3092834568529,
-7.91119585373276));
#123456=CARTESIAN_POINT('Ctrl Pts',(-8.14852998793685,-11.3741968694368,
-7.91118576512718));
#123457=CARTESIAN_POINT('Ctrl Pts',(-8.1647351691979,-11.4394532362447,
-7.91117532599727));
#123458=CARTESIAN_POINT('Ctrl Pts',(-8.181726819742,-11.5050620183509,-7.91116512370961));
#123459=CARTESIAN_POINT('Ctrl Pts',(-8.20728617713464,-11.6037527432805,
-7.91114977711831));
#123460=CARTESIAN_POINT('Ctrl Pts',(-8.23462374021794,-11.703244972084,
-7.91114404607096));
#123461=CARTESIAN_POINT('Ctrl Pts',(-8.26360178261358,-11.8029399023421,
-7.91116971375771));
#123462=CARTESIAN_POINT('Ctrl Pts',(-8.2910870807992,-11.8974992534648,
-7.91119405922641));
#123463=CARTESIAN_POINT('Ctrl Pts',(-8.32004801092747,-11.9922408499908,
-7.91124626650057));
#123464=CARTESIAN_POINT('Ctrl Pts',(-8.35033540666327,-12.0866615732324,
-7.91131630990226));
#123465=CARTESIAN_POINT('Ctrl Pts',(-8.36784032956022,-12.1412330357192,
-7.91135679223217));
#123466=CARTESIAN_POINT('Ctrl Pts',(-8.38578565298013,-12.1956977454564,
-7.91139824475795));
#123467=CARTESIAN_POINT('Ctrl Pts',(-8.40454885645859,-12.2510552001844,
-7.91141292383704));
#123468=CARTESIAN_POINT('Ctrl Pts',(-8.41913173688915,-12.2940793641638,
-7.91142433251016));
#123469=CARTESIAN_POINT('Ctrl Pts',(-8.43420938431776,-12.3376425877818,
-7.91142011036779));
#123470=CARTESIAN_POINT('Ctrl Pts',(-8.44997652100558,-12.3822081583106,
-7.91139872527338));
#123471=CARTESIAN_POINT('Ctrl Pts',(-8.46415438026843,-12.422281660522,
-7.91137949572873));
#123472=CARTESIAN_POINT('Ctrl Pts',(-8.47889069073331,-12.4631655411535,
-7.91135384227349));
#123473=CARTESIAN_POINT('Ctrl Pts',(-8.49366376087609,-12.503455310022,
-7.91134426730805));
#123474=CARTESIAN_POINT('Ctrl Pts',(-8.50891820297224,-12.5450578977259,
-7.91133438034789));
#123475=CARTESIAN_POINT('Ctrl Pts',(-8.52421189540091,-12.5860269217334,
-7.91134155249181));
#123476=CARTESIAN_POINT('Ctrl Pts',(-8.53892451210509,-12.6248321831812,
-7.91136050491497));
#123477=CARTESIAN_POINT('Ctrl Pts',(-8.5461968658479,-12.6440133794296,
-7.91136987297834));
#123478=CARTESIAN_POINT('Ctrl Pts',(-8.55332654162314,-12.6626661677281,
-7.91138166999945));
#123479=CARTESIAN_POINT('Ctrl Pts',(-8.56023489327023,-12.6806071443023,
-7.91139295026808));
#123480=CARTESIAN_POINT('Ctrl Pts',(-8.57398222515566,-12.7163089400292,
-7.91141539753255));
#123481=CARTESIAN_POINT('Ctrl Pts',(-8.58685433837671,-12.7491924425579,
-7.91142638097276));
#123482=CARTESIAN_POINT('Ctrl Pts',(-8.59940009834882,-12.7807999035422,
-7.91141238870338));
#123483=CARTESIAN_POINT('Ctrl Pts',(-8.61244724660291,-12.8136705491081,
-7.91139783723631));
#123484=CARTESIAN_POINT('Ctrl Pts',(-8.62514166678331,-12.8451611006096,
-7.91135652006284));
#123485=CARTESIAN_POINT('Ctrl Pts',(-8.63814515133119,-12.8769902547686,
-7.91130206139492));
#123486=CARTESIAN_POINT('Ctrl Pts',(-8.64394408084889,-12.8911845286878,
-7.91127777544482));
#123487=CARTESIAN_POINT('Ctrl Pts',(-8.64980502911425,-12.9054459372646,
-7.91125122661398));
#123488=CARTESIAN_POINT('Ctrl Pts',(-8.65578938275487,-12.9199258928864,
-7.91122529293085));
#123489=CARTESIAN_POINT('Ctrl Pts',(-8.67476059567418,-12.9658293166578,
-7.91114307963699));
#123490=CARTESIAN_POINT('Ctrl Pts',(-8.69496971634082,-13.0139276351417,
-7.91107780663916));
#123491=CARTESIAN_POINT('Ctrl Pts',(-8.7159907862689,-13.0630185662369,
-7.91102736279308));
#123492=CARTESIAN_POINT('Ctrl Pts',(-8.7307677631184,-13.0975275400806,
-7.91099190277377));
#123493=CARTESIAN_POINT('Ctrl Pts',(-8.74594520523039,-13.1325272713117,
-7.91096324378849));
#123494=CARTESIAN_POINT('Ctrl Pts',(-8.76136258937245,-13.1676048064635,
-7.91093269593315));
#123495=CARTESIAN_POINT('Ctrl Pts',(-8.79964371506103,-13.2547017821644,
-7.91085684608217));
#123496=CARTESIAN_POINT('Ctrl Pts',(-8.83940220121469,-13.3422814676012,
-7.91075598537038));
#123497=CARTESIAN_POINT('Ctrl Pts',(-8.88093812941668,-13.4308706336193,
-7.91064736370845));
#123498=CARTESIAN_POINT('Ctrl Pts',(-8.92045231845784,-13.5151477692118,
-7.910544029148));
#123499=CARTESIAN_POINT('Ctrl Pts',(-8.96157521821472,-13.6003385898477,
-7.91043389804658));
#123500=CARTESIAN_POINT('Ctrl Pts',(-9.00460212553428,-13.6868781314427,
-7.91034632515574));
#123501=CARTESIAN_POINT('Ctrl Pts',(-9.07106426349925,-13.8205526925771,
-7.91021105441668));
#123502=CARTESIAN_POINT('Ctrl Pts',(-9.14207867277555,-13.9574264384623,
-7.91012407202746));
#123503=CARTESIAN_POINT('Ctrl Pts',(-9.21790218403492,-14.0970405893248,
-7.91008443304531));
#123504=CARTESIAN_POINT('Ctrl Pts',(-9.29238601200689,-14.2341879757038,
-7.91004549442221));
#123505=CARTESIAN_POINT('Ctrl Pts',(-9.3715107782845,-14.3739796742447,
-7.91005237611025));
#123506=CARTESIAN_POINT('Ctrl Pts',(-9.45552043736777,-14.51595773253,-7.91005976197074));
#123507=CARTESIAN_POINT('Ctrl Pts',(-9.51311645082129,-14.6132961843739,
-7.91006482562801));
#123508=CARTESIAN_POINT('Ctrl Pts',(-9.5730085283591,-14.7116618137242,
-7.91006920555997));
#123509=CARTESIAN_POINT('Ctrl Pts',(-9.635274385846,-14.810901047604,-7.91004544787411));
#123510=CARTESIAN_POINT('Ctrl Pts',(12.4617890869092,-14.8115512984658,
-0.0103546357901529));
#123511=CARTESIAN_POINT('Ctrl Pts',(11.716545611935,-13.2780348946681,-0.0102682036982982));
#123512=CARTESIAN_POINT('Ctrl Pts',(11.2778575896768,-11.5964971535639,
-0.0101773619349887));
#123513=CARTESIAN_POINT('Ctrl Pts',(11.1768548055107,-9.89457833452505,
-0.0100889852046904));
#123514=CARTESIAN_POINT('Ctrl Pts',(12.461781683353,-14.811601315238,2.30726677299457));
#123515=CARTESIAN_POINT('Ctrl Pts',(11.7165728815215,-13.2781289250453,
2.16854735333079));
#123516=CARTESIAN_POINT('Ctrl Pts',(11.2778983048666,-11.5966507987243,
2.08703718377921));
#123517=CARTESIAN_POINT('Ctrl Pts',(11.1768846536763,-9.89479356420645,
2.0685273984294));
#123518=CARTESIAN_POINT('Ctrl Pts',(11.1344997690376,-14.8117114155389,
6.96004481935809));
#123519=CARTESIAN_POINT('Ctrl Pts',(10.4686128805262,-13.2783361244184,
6.54343489699231));
#123520=CARTESIAN_POINT('Ctrl Pts',(10.0766769041701,-11.5969891852927,
6.29818890949885));
#123521=CARTESIAN_POINT('Ctrl Pts',(9.98650173106509,-9.89526736050831,
6.24170323429303));
#123522=CARTESIAN_POINT('Ctrl Pts',(5.70927956403145,-14.8118558598875,
11.8180010182653));
#123523=CARTESIAN_POINT('Ctrl Pts',(5.36794798657314,-13.2786077810997,
11.1109039129977));
#123524=CARTESIAN_POINT('Ctrl Pts',(5.166994358684,-11.5974329496262,10.6947008196254));
#123525=CARTESIAN_POINT('Ctrl Pts',(5.12067186918177,-9.89588885690579,
10.5989146562619));
#123526=CARTESIAN_POINT('Ctrl Pts',(-1.46004970574439,-14.8119346459528,
13.044857942089));
#123527=CARTESIAN_POINT('Ctrl Pts',(-1.37277379201928,-13.2787559580379,
12.2644186131475));
#123528=CARTESIAN_POINT('Ctrl Pts',(-1.32141429290082,-11.5976749900059,
11.8050566631162));
#123529=CARTESIAN_POINT('Ctrl Pts',(-1.30961436504259,-9.89622782389758,
11.6993544692944));
#123530=CARTESIAN_POINT('Ctrl Pts',(-8.19060777924665,-14.8119235784932,
10.2587950252683));
#123531=CARTESIAN_POINT('Ctrl Pts',(-7.70100043898026,-13.2787351746355,
9.64501688534935));
#123532=CARTESIAN_POINT('Ctrl Pts',(-7.41277963767429,-11.5976410169267,
9.28371007819426));
#123533=CARTESIAN_POINT('Ctrl Pts',(-7.34638676489294,-9.8961802144292,
9.2004988867831));
#123534=CARTESIAN_POINT('Ctrl Pts',(-12.3977388169968,-14.8118261102445,
4.32367108262725));
#123535=CARTESIAN_POINT('Ctrl Pts',(-11.6564309991851,-13.2785517978967,
4.0645496266817));
#123536=CARTESIAN_POINT('Ctrl Pts',(-11.2201123818786,-11.597341526275,
3.91209169303542));
#123537=CARTESIAN_POINT('Ctrl Pts',(-11.1197369522679,-9.89576085271319,
3.8771152060067));
#123538=CARTESIAN_POINT('Ctrl Pts',(-12.8074129980502,-14.8116723473118,
-2.93733864174271));
#123539=CARTESIAN_POINT('Ctrl Pts',(-12.0416908600904,-13.2782626362141,
-2.76213959040247));
#123540=CARTESIAN_POINT('Ctrl Pts',(-11.5909258410623,-11.5968691441529,
-2.65902232036599));
#123541=CARTESIAN_POINT('Ctrl Pts',(-11.4870970554058,-9.89509925065328,
-2.6353062053215));
#123542=CARTESIAN_POINT('Ctrl Pts',(-10.4435157515122,-14.8115632354289,
-7.19447987159901));
#123543=CARTESIAN_POINT('Ctrl Pts',(-9.81886210989977,-13.2780572965165,
-6.7649367727491));
#123544=CARTESIAN_POINT('Ctrl Pts',(-9.45125780934982,-11.5965337900409,
-6.51197792198959));
#123545=CARTESIAN_POINT('Ctrl Pts',(-9.36679337138936,-9.89462969651844,
-6.4535480096993));
#123546=CARTESIAN_POINT('Ctrl Pts',(-8.79992812604736,-14.8115158793671,
-8.83373604022862));
#123547=CARTESIAN_POINT('Ctrl Pts',(-8.27369171780703,-13.2779682676257,
-8.30598932044563));
#123548=CARTESIAN_POINT('Ctrl Pts',(-7.96394882129521,-11.5963883159011,
-7.99530392143792));
#123549=CARTESIAN_POINT('Ctrl Pts',(-7.89267994926141,-9.89442591203692,
-7.9237278111593));
#123550=CARTESIAN_POINT('Ctrl Pts',(-7.95965149061041,-10.3855369199281,
-7.91118355824226));
#123551=CARTESIAN_POINT('Ctrl Pts',(-8.52834717226137,-10.3856110221844,
-7.3380770353853));
#123552=CARTESIAN_POINT('Ctrl Pts',(-9.0348177479208,-10.3857423030386,
-6.69957437572337));
#123553=CARTESIAN_POINT('Ctrl Pts',(-9.46874091353423,-10.3858584633191,
-6.01355543630459));
#123554=CARTESIAN_POINT('Ctrl Pts',(-9.89776575416925,-10.3859733123286,
-5.33528059531821));
#123555=CARTESIAN_POINT('Ctrl Pts',(-10.2558707818536,-10.3860733799984,
-4.61055780223616));
#123556=CARTESIAN_POINT('Ctrl Pts',(-10.5331192259744,-10.3860887991299,
-3.85669623662724));
#123557=CARTESIAN_POINT('Ctrl Pts',(-10.6095963923889,-10.3860930523963,
-3.6487484640458));
#123558=CARTESIAN_POINT('Ctrl Pts',(-10.6799215008537,-10.3860908648616,
-3.43858362062227));
#123559=CARTESIAN_POINT('Ctrl Pts',(-10.7438866998544,-10.3860807702619,
-3.22656513211631));
#123560=CARTESIAN_POINT('Ctrl Pts',(-10.8149904280506,-10.3860695491028,
-2.99088533724706));
#123561=CARTESIAN_POINT('Ctrl Pts',(-10.8782447304721,-10.3860727141439,
-2.75289243706844));
#123562=CARTESIAN_POINT('Ctrl Pts',(-10.9333592289373,-10.3860863676432,
-2.51308720002759));
#123563=CARTESIAN_POINT('Ctrl Pts',(-11.0721059150541,-10.3861207393211,
-1.9093951973888));
#123564=CARTESIAN_POINT('Ctrl Pts',(-11.1592634688931,-10.3862215802954,
-1.29421646937094));
#123565=CARTESIAN_POINT('Ctrl Pts',(-11.1954082333653,-10.386326826627,
-0.676091582830939));
#123566=CARTESIAN_POINT('Ctrl Pts',(-11.2316475858909,-10.3864323483802,
-0.0563491112639689));
#123567=CARTESIAN_POINT('Ctrl Pts',(-11.2166067764198,-10.3865422984892,
0.566353550267115));
#123568=CARTESIAN_POINT('Ctrl Pts',(-11.1509175541854,-10.3865941342005,
1.18340261029398));
#123569=CARTESIAN_POINT('Ctrl Pts',(-11.1140131875525,-10.3866232556307,
1.5300622900267));
#123570=CARTESIAN_POINT('Ctrl Pts',(-11.0611239850973,-10.3866340350665,
1.87493757842273));
#123571=CARTESIAN_POINT('Ctrl Pts',(-10.9923690313451,-10.3866153839631,
2.2165028495415));
#123572=CARTESIAN_POINT('Ctrl Pts',(-10.8916841534167,-10.3865880712537,
2.71669164686218));
#123573=CARTESIAN_POINT('Ctrl Pts',(-10.7569353845889,-10.38661757256,3.21002335291318));
#123574=CARTESIAN_POINT('Ctrl Pts',(-10.5884461580211,-10.3866713923628,
3.69163587171675));
#123575=CARTESIAN_POINT('Ctrl Pts',(-10.423002063639,-10.3867242394718,
4.16454413202296));
#123576=CARTESIAN_POINT('Ctrl Pts',(-10.2250263467224,-10.3868005339235,
4.62615182731841));
#123577=CARTESIAN_POINT('Ctrl Pts',(-9.9971586114319,-10.3868696619035,
5.07263764703014));
#123578=CARTESIAN_POINT('Ctrl Pts',(-9.76995584057278,-10.386938588154,
5.51782053024288));
#123579=CARTESIAN_POINT('Ctrl Pts',(-9.51303591820809,-10.3870003896897,
5.94796870785212));
#123580=CARTESIAN_POINT('Ctrl Pts',(-9.22905938397913,-10.3870247261736,
6.3593199668832));
#123581=CARTESIAN_POINT('Ctrl Pts',(-9.04595277553057,-10.3870404182132,
6.62455714264753));
#123582=CARTESIAN_POINT('Ctrl Pts',(-8.85159796301923,-10.3870405338978,
6.88197986277613));
#123583=CARTESIAN_POINT('Ctrl Pts',(-8.64671597833576,-10.3870169409443,
7.13058808537863));
#123584=CARTESIAN_POINT('Ctrl Pts',(-8.378425385686,-10.3869860462442,7.45613768156529));
#123585=CARTESIAN_POINT('Ctrl Pts',(-8.09184594942041,-10.3869778420171,
7.76686550504478));
#123586=CARTESIAN_POINT('Ctrl Pts',(-7.78856666700862,-10.3869836976053,
8.06042255365819));
#123587=CARTESIAN_POINT('Ctrl Pts',(-7.53480952909737,-10.3869885970408,
8.30604499076441));
#123588=CARTESIAN_POINT('Ctrl Pts',(-7.26936212265011,-10.3870033396028,
8.53964649608239));
#123589=CARTESIAN_POINT('Ctrl Pts',(-6.99317810174171,-10.3870228722792,
8.75986733487361));
#123590=CARTESIAN_POINT('Ctrl Pts',(-6.66390346800877,-10.3870461597048,
9.02242103292913));
#123591=CARTESIAN_POINT('Ctrl Pts',(-6.31936743857995,-10.3870762556984,
9.26595382591764));
#123592=CARTESIAN_POINT('Ctrl Pts',(-5.96220051864879,-10.3871047439755,
9.48936277376183));
#123593=CARTESIAN_POINT('Ctrl Pts',(-5.60588133833751,-10.3871331646355,
9.71224145800671));
#123594=CARTESIAN_POINT('Ctrl Pts',(-5.23699208492949,-10.3871599852115,
9.91509134608312));
#123595=CARTESIAN_POINT('Ctrl Pts',(-4.85816554410707,-10.3871768545166,
10.0968641058007));
#123596=CARTESIAN_POINT('Ctrl Pts',(-4.6617339691845,-10.3871856016972,
10.1911180865061));
#123597=CARTESIAN_POINT('Ctrl Pts',(-4.46263081707832,-10.3871916733692,
10.279705867766));
#123598=CARTESIAN_POINT('Ctrl Pts',(-4.26122410892796,-10.387193905793,
10.3624867587713));
#123599=CARTESIAN_POINT('Ctrl Pts',(-3.86904561170982,-10.3871982527616,
10.5236774446772));
#123600=CARTESIAN_POINT('Ctrl Pts',(-3.46761626574058,-10.3871895290968,
10.6630601112207));
#123601=CARTESIAN_POINT('Ctrl Pts',(-3.05959583964335,-10.3871750143351,
10.7794620732889));
#123602=CARTESIAN_POINT('Ctrl Pts',(-2.6492159130265,-10.3871604156374,
10.8965371646232));
#123603=CARTESIAN_POINT('Ctrl Pts',(-2.2321693691785,-10.3871399586455,
10.9903645650024));
#123604=CARTESIAN_POINT('Ctrl Pts',(-1.81118802098512,-10.3871210550218,
11.0597965502267));
#123605=CARTESIAN_POINT('Ctrl Pts',(-1.62425777817004,-10.3871126611606,
11.0906267471292));
#123606=CARTESIAN_POINT('Ctrl Pts',(-1.4365519768812,-10.3871045736413,
11.116647618367));
#123607=CARTESIAN_POINT('Ctrl Pts',(-1.24831066246494,-10.3870974416858,
11.1377618697071));
#123608=CARTESIAN_POINT('Ctrl Pts',(-0.824015045877063,-10.3870813662697,
11.185353357893));
#123609=CARTESIAN_POINT('Ctrl Pts',(-0.396998941688855,-10.3870701452507,
11.2080131871239));
#123610=CARTESIAN_POINT('Ctrl Pts',(0.0298626008875642,-10.3870713702832,
11.206240268481));
#123611=CARTESIAN_POINT('Ctrl Pts',(0.396936499393886,-10.3870724237337,
11.2047156707061));
#123612=CARTESIAN_POINT('Ctrl Pts',(0.763895655701347,-10.387082681033,
11.1851242073966));
#123613=CARTESIAN_POINT('Ctrl Pts',(1.12891716232206,-10.3871069727815,
11.1478134963617));
#123614=CARTESIAN_POINT('Ctrl Pts',(1.59500009708424,-10.3871379900483,
11.1001727810016));
#123615=CARTESIAN_POINT('Ctrl Pts',(2.05838719855123,-10.3871222622493,
11.0235881848729));
#123616=CARTESIAN_POINT('Ctrl Pts',(2.5153209346913,-10.387084073013,10.9186627157692));
#123617=CARTESIAN_POINT('Ctrl Pts',(2.97349085120835,-10.3870457804602,
10.8134533831735));
#123618=CARTESIAN_POINT('Ctrl Pts',(3.42517136096869,-10.3869849047604,
10.6797498107382));
#123619=CARTESIAN_POINT('Ctrl Pts',(3.86657805852937,-10.386925932922,10.5182115656371));
#123620=CARTESIAN_POINT('Ctrl Pts',(4.21009322412726,-10.3868800393708,
10.3924979384472));
#123621=CARTESIAN_POINT('Ctrl Pts',(4.54738608273107,-10.3868352989928,
10.2499276028599));
#123622=CARTESIAN_POINT('Ctrl Pts',(4.87668081449882,-10.3868032555455,
10.0908318635349));
#123623=CARTESIAN_POINT('Ctrl Pts',(5.30123236448848,-10.3867619427217,
9.88571366329957));
#123624=CARTESIAN_POINT('Ctrl Pts',(5.71248758074651,-10.3867417350238,
9.6531256809857));
#123625=CARTESIAN_POINT('Ctrl Pts',(6.10750955801986,-10.3867675310336,
9.39573585318078));
#123626=CARTESIAN_POINT('Ctrl Pts',(6.15600656253283,-10.3867706980199,
9.36413600213753));
#123627=CARTESIAN_POINT('Ctrl Pts',(6.20425893780468,-10.3867745584057,
9.33216236734083));
#123628=CARTESIAN_POINT('Ctrl Pts',(6.25226129084663,-10.3867791582693,
9.29981992074339));
#123629=CARTESIAN_POINT('Ctrl Pts',(6.76642653453198,-10.3868284285615,
8.9533918629017));
#123630=CARTESIAN_POINT('Ctrl Pts',(7.25234805359449,-10.3867760156491,
8.56432524065765));
#123631=CARTESIAN_POINT('Ctrl Pts',(7.70339171547827,-10.386689284048,8.13844949722466));
#123632=CARTESIAN_POINT('Ctrl Pts',(8.1704251029549,-10.3865994777677,7.69747624361781));
#123633=CARTESIAN_POINT('Ctrl Pts',(8.60006275143312,-10.3864728762774,
7.2170386263621));
#123634=CARTESIAN_POINT('Ctrl Pts',(8.98496276382241,-10.3863842781583,
6.70365834834779));
#123635=CARTESIAN_POINT('Ctrl Pts',(9.16904507042341,-10.3863419052158,
6.45812906100456));
#123636=CARTESIAN_POINT('Ctrl Pts',(9.34289486290062,-10.3863082250875,
6.20506535212467));
#123637=CARTESIAN_POINT('Ctrl Pts',(9.50571197919934,-10.3862914213134,
5.94518360677818));
#123638=CARTESIAN_POINT('Ctrl Pts',(9.64600898400422,-10.3862769417596,
5.7212475040856));
#123639=CARTESIAN_POINT('Ctrl Pts',(9.77811424789876,-10.3862749929188,
5.49224904639234));
#123640=CARTESIAN_POINT('Ctrl Pts',(9.90186101068159,-10.3862908189828,
5.25884767137332));
#123641=CARTESIAN_POINT('Ctrl Pts',(10.2189020964032,-10.386331365599,4.66086980366286));
#123642=CARTESIAN_POINT('Ctrl Pts',(10.4810196969051,-10.3862926122316,
4.03407284437978));
#123643=CARTESIAN_POINT('Ctrl Pts',(10.6855167111626,-10.3862191146942,
3.38942164989));
#123644=CARTESIAN_POINT('Ctrl Pts',(10.8941340352888,-10.3861441362911,
2.73178169520619));
#123645=CARTESIAN_POINT('Ctrl Pts',(11.0427860713606,-10.3860329992743,
2.05555936519254));
#123646=CARTESIAN_POINT('Ctrl Pts',(11.1285648778234,-10.3859330129145,
1.37236647525682));
#123647=CARTESIAN_POINT('Ctrl Pts',(11.1861592301236,-10.3858658792031,
0.913651162996224));
#123648=CARTESIAN_POINT('Ctrl Pts',(11.2154083602768,-10.385803772529,0.451792814995985));
#123649=CARTESIAN_POINT('Ctrl Pts',(11.215418989152,-10.3857610150374,-0.0096958881219391));
#123650=CARTESIAN_POINT('Ctrl Pts',(12.4611674389413,-14.8102719600938,
-0.0098893371162978));
#123651=CARTESIAN_POINT('Ctrl Pts',(12.4610936480232,-14.8103103598521,
1.7680185804845));
#123652=CARTESIAN_POINT('Ctrl Pts',(11.6866948999173,-14.8103931010266,
5.3370644879823));
#123653=CARTESIAN_POINT('Ctrl Pts',(8.38754611948865,-14.810511932016,9.72300457910321));
#123654=CARTESIAN_POINT('Ctrl Pts',(3.55812341841999,-14.8106036825144,
12.3378301678532));
#123655=CARTESIAN_POINT('Ctrl Pts',(-0.0959697637401286,-14.8106356289641,
12.5817783121344));
#123656=CARTESIAN_POINT('Ctrl Pts',(-1.86425847995126,-14.8106427130191,
12.3122713560734));
#123657=CARTESIAN_POINT('Ctrl Pts',(3.55037815707534,-10.3857274880972,
21.5780135388853));
#123658=CARTESIAN_POINT('Ctrl Pts',(3.35512558141474,-11.8656450905785,
20.8422430521324));
#123659=CARTESIAN_POINT('Ctrl Pts',(3.15987301226393,-13.3455626930598,
20.1064725650363));
#123660=CARTESIAN_POINT('Ctrl Pts',(2.96462043450987,-14.8254802955412,
19.3707020783939));
#123661=CARTESIAN_POINT('Ctrl Pts',(3.38363524252721,-10.3857274880972,
21.6009987026252));
#123662=CARTESIAN_POINT('Ctrl Pts',(3.19405418011893,-11.8656450905785,
20.8635355138084));
#123663=CARTESIAN_POINT('Ctrl Pts',(3.00442726812316,-13.3455626930598,
20.1260747427536));
#123664=CARTESIAN_POINT('Ctrl Pts',(2.8148609507569,-14.8254802955412,19.3886107763942));
#123665=CARTESIAN_POINT('Ctrl Pts',(3.21666110267216,-10.3857274880972,
21.6221013040053));
#123666=CARTESIAN_POINT('Ctrl Pts',(3.03275130267016,-11.8656450905785,
20.8830189780103));
#123667=CARTESIAN_POINT('Ctrl Pts',(2.84890505548542,-13.3455626930598,
20.1439327670799));
#123668=CARTESIAN_POINT('Ctrl Pts',(2.66497481715431,-14.8254802955412,
19.4048516904644));
#123669=CARTESIAN_POINT('Ctrl Pts',(0.825389029324404,-10.3857274880973,
21.897431960369));
#123670=CARTESIAN_POINT('Ctrl Pts',(0.723708685160219,-11.8656450905786,
21.1362004519509));
#123671=CARTESIAN_POINT('Ctrl Pts',(0.620913659362918,-13.34556269306,20.3750249654053));
#123672=CARTESIAN_POINT('Ctrl Pts',(0.519591792305934,-14.8254802955413,
19.6137754405795));
#123673=CARTESIAN_POINT('Ctrl Pts',(-3.69907812779493,-10.3857274880973,
21.7387953068446));
#123674=CARTESIAN_POINT('Ctrl Pts',(-3.64161856207116,-11.8656450905787,
20.962798332516));
#123675=CARTESIAN_POINT('Ctrl Pts',(-3.58334940297017,-13.34556269306,20.1868484311656));
#123676=CARTESIAN_POINT('Ctrl Pts',(-3.52615019920386,-14.8254802955414,
19.4108363183575));
#123677=CARTESIAN_POINT('Ctrl Pts',(-10.1094147698839,-10.3857274880976,
19.4786251187348));
#123678=CARTESIAN_POINT('Ctrl Pts',(-9.81914217025632,-11.8656450905789,
18.7573024862414));
#123679=CARTESIAN_POINT('Ctrl Pts',(-9.52940613313542,-13.3455626930602,
18.0359345339944));
#123680=CARTESIAN_POINT('Ctrl Pts',(-9.2389609771747,-14.8254802955416,
17.3146264761507));
#123681=CARTESIAN_POINT('Ctrl Pts',(-15.5365237942967,-10.3857274880977,
15.3934440816773));
#123682=CARTESIAN_POINT('Ctrl Pts',(-15.0417597211705,-11.865645090579,
14.7962270503517));
#123683=CARTESIAN_POINT('Ctrl Pts',(-14.5466548550113,-13.3455626930603,
14.1992105145859));
#123684=CARTESIAN_POINT('Ctrl Pts',(-14.0520003795469,-14.8254802955417,
13.6019290046987));
#123685=CARTESIAN_POINT('Ctrl Pts',(-19.47707057022,-10.3857274880978,9.85509053137839));
#123686=CARTESIAN_POINT('Ctrl Pts',(-18.8255470130547,-11.8656450905792,
9.4380089127324));
#123687=CARTESIAN_POINT('Ctrl Pts',(-18.1742372907587,-13.3455626930604,
9.0208450222542));
#123688=CARTESIAN_POINT('Ctrl Pts',(-17.5226449651638,-14.8254802955418,
8.6037898618969));
#123689=CARTESIAN_POINT('Ctrl Pts',(-21.5490849246405,-10.3857274880979,
3.3838335591811));
#123690=CARTESIAN_POINT('Ctrl Pts',(-20.8023270338012,-11.8656450905792,
3.186045015789));
#123691=CARTESIAN_POINT('Ctrl Pts',(-20.0555541394705,-13.3455626930605,
2.9882590540737));
#123692=CARTESIAN_POINT('Ctrl Pts',(-19.3088010736933,-14.8254802955418,
2.7904696804247));
#123693=CARTESIAN_POINT('Ctrl Pts',(-21.5614950161794,-10.3857274880979,
-3.409063860354));
#123694=CARTESIAN_POINT('Ctrl Pts',(-20.7899728889341,-11.8656450905792,
-3.3687888502596));
#123695=CARTESIAN_POINT('Ctrl Pts',(-20.0184895811365,-13.3455626930605,
-3.3285551165321));
#123696=CARTESIAN_POINT('Ctrl Pts',(-19.2469549697137,-14.8254802955418,
-3.2882668321249));
#123697=CARTESIAN_POINT('Ctrl Pts',(-19.5120329259242,-10.3857274880978,
-9.8875308971168));
#123698=CARTESIAN_POINT('Ctrl Pts',(-18.7887546734226,-11.8656450905792,
-9.6129405660281));
#123699=CARTESIAN_POINT('Ctrl Pts',(-18.0653244757214,-13.3455626930604,
-9.3385237957672));
#123700=CARTESIAN_POINT('Ctrl Pts',(-17.3420950881818,-14.8254802955418,
-9.0638776482179));
#123701=CARTESIAN_POINT('Ctrl Pts',(-16.2524462614154,-10.3857274880979,
-14.5144217726342));
#123702=CARTESIAN_POINT('Ctrl Pts',(-15.627024107431,-11.8656450905792,
-14.066065967668));
#123703=CARTESIAN_POINT('Ctrl Pts',(-15.0019216270029,-13.3455626930606,
-13.6173389380651));
#123704=CARTESIAN_POINT('Ctrl Pts',(-14.3763966672948,-14.8254802955419,
-13.1691025174414));
#123705=CARTESIAN_POINT('Ctrl Pts',(-12.8981937114092,-10.3857274880978,
-17.4996000291482));
#123706=CARTESIAN_POINT('Ctrl Pts',(-12.3803681361669,-11.8656450905791,
-16.9354600627879));
#123707=CARTESIAN_POINT('Ctrl Pts',(-11.8620552370355,-13.3455626930606,
-16.3717299304796));
#123708=CARTESIAN_POINT('Ctrl Pts',(-11.344386383186,-14.8254802955419,
-15.8074581631449));
#123709=CARTESIAN_POINT('Ctrl Pts',(-10.9822460730369,-10.3857274880979,
-18.7412152031282));
#123710=CARTESIAN_POINT('Ctrl Pts',(-10.527058243565,-11.8656450905793,
-18.1281132091504));
#123711=CARTESIAN_POINT('Ctrl Pts',(-10.0722082855398,-13.3455626930608,
-17.5145914030241));
#123712=CARTESIAN_POINT('Ctrl Pts',(-9.61691179797656,-14.8254802955421,
-16.9016244189361));
#123713=CARTESIAN_POINT('Ctrl Pts',(-9.93811050593716,-10.3857274880979,
-19.3069286188555));
#123714=CARTESIAN_POINT('Ctrl Pts',(-9.51817576547402,-11.8656450905792,
-18.670753201041));
#123715=CARTESIAN_POINT('Ctrl Pts',(-9.09797265232538,-13.3455626930608,
-18.034675691742));
#123716=CARTESIAN_POINT('Ctrl Pts',(-8.67812421943301,-14.8254802955421,
-17.3984687869449));
#123717=CARTESIAN_POINT('Ctrl Pts',(-9.81491169851654,-10.3857274880979,
-19.3729454160165));
#123718=CARTESIAN_POINT('Ctrl Pts',(-9.39910811928388,-11.8656450905792,
-18.7341022881108));
#123719=CARTESIAN_POINT('Ctrl Pts',(-8.98310731024668,-13.3455626930608,
-18.0952947070314));
#123720=CARTESIAN_POINT('Ctrl Pts',(-8.56736715932197,-14.8254802955421,
-17.4564401474101));
#123721=CARTESIAN_POINT('Ctrl Pts',(-9.59853821553917,-10.3857274880979,
-19.4868990220878));
#123722=CARTESIAN_POINT('Ctrl Pts',(-9.19003336109143,-11.8656450905792,
-18.8434137142798));
#123723=CARTESIAN_POINT('Ctrl Pts',(-8.78128498393709,-13.3455626930608,
-18.200003471476));
#123724=CARTESIAN_POINT('Ctrl Pts',(-8.37285844540737,-14.8254802955421,
-17.5564940230661));
#123725=CARTESIAN_POINT('Ctrl Pts',(-9.16253202915198,-10.3857274880979,
-19.7086730102764));
#123726=CARTESIAN_POINT('Ctrl Pts',(-8.76873852907941,-11.8656450905792,
-19.0561489888909));
#123727=CARTESIAN_POINT('Ctrl Pts',(-8.37472400191165,-13.3455626930608,
-18.4036740818502));
#123728=CARTESIAN_POINT('Ctrl Pts',(-7.98100158325941,-14.8254802955421,
-17.75113426549));
#123729=CARTESIAN_POINT('Ctrl Pts',(-8.53075623592927,-10.3857274880979,
-20.0077321423431));
#123730=CARTESIAN_POINT('Ctrl Pts',(-8.15836785963889,-11.8656450905793,
-19.342939030124));
#123731=CARTESIAN_POINT('Ctrl Pts',(-7.78570878389569,-13.3455626930609,
-18.6782213652169));
#123732=CARTESIAN_POINT('Ctrl Pts',(-7.41340746345514,-14.8254802955423,
-18.0134039894473));
#123733=CARTESIAN_POINT('Ctrl Pts',(-7.9842513103861,-10.385727488098,-20.241551583029));
#123734=CARTESIAN_POINT('Ctrl Pts',(-7.63042517485692,-11.8656450905794,
-19.5671079923167));
#123735=CARTESIAN_POINT('Ctrl Pts',(-7.27630657671113,-13.345562693061,
-18.8927333017228));
#123736=CARTESIAN_POINT('Ctrl Pts',(-6.92257449597723,-14.8254802955422,
-18.2182675530108));
#123737=CARTESIAN_POINT('Ctrl Pts',(-7.65993311489067,-10.385727488098,
-20.3722368203069));
#123738=CARTESIAN_POINT('Ctrl Pts',(-7.31714335921105,-11.8656450905794,
-19.6923758688002));
#123739=CARTESIAN_POINT('Ctrl Pts',(-6.9740513271413,-13.3455626930609,
-19.0125900990749));
#123740=CARTESIAN_POINT('Ctrl Pts',(-6.63135878232686,-14.8254802955422,
-18.3327049694112));
#123741=CARTESIAN_POINT('Ctrl Pts',(-7.52995249725198,-10.3857274880979,
-20.4239019731641));
#123742=CARTESIAN_POINT('Ctrl Pts',(-7.19158659708714,-11.8656450905793,
-19.7418981762161));
#123743=CARTESIAN_POINT('Ctrl Pts',(-6.85291803980636,-13.3455626930609,
-19.0599681399024));
#123744=CARTESIAN_POINT('Ctrl Pts',(-6.51464947294654,-14.8254802955422,
-18.3779406218327));
#123745=CARTESIAN_POINT('Ctrl Pts',(-7.36698963449963,-10.3857274880979,
-20.4873411327011));
#123746=CARTESIAN_POINT('Ctrl Pts',(-7.03416947645957,-11.8656450905793,
-19.8027025528889));
#123747=CARTESIAN_POINT('Ctrl Pts',(-6.7010455102416,-13.3455626930609,
-19.1181396983384));
#123748=CARTESIAN_POINT('Ctrl Pts',(-6.36832305568346,-14.8254802955422,
-18.433476765588));
#123749=CARTESIAN_POINT('Ctrl Pts',(-7.20340862031011,-10.3857274880979,
-20.5492509074725));
#123750=CARTESIAN_POINT('Ctrl Pts',(-6.87615864485821,-11.8656450905793,
-19.8620371370826));
#123751=CARTESIAN_POINT('Ctrl Pts',(-6.54859394461842,-13.3455626930609,
-19.1748994094409));
#123752=CARTESIAN_POINT('Ctrl Pts',(-6.22144518338615,-14.8254802955422,
-18.4876611840104));
#123753=CARTESIAN_POINT('Ctrl Pts',(-7.08857853644839,-10.3857274880979,
-20.5917810515005));
#123754=CARTESIAN_POINT('Ctrl Pts',(-6.76523571631903,-11.8656450905793,
-19.9027957772787));
#123755=CARTESIAN_POINT('Ctrl Pts',(-6.44158762303053,-13.3455626930609,
-19.2138869589814));
#123756=CARTESIAN_POINT('Ctrl Pts',(-6.11834297751518,-14.8254802955422,
-18.5248770968433));
#123757=CARTESIAN_POINT('Ctrl Pts',(-7.03109430595194,-10.3857274880979,
-20.6128440975462));
#123758=CARTESIAN_POINT('Ctrl Pts',(-6.70971294437734,-11.8656450905793,
-19.922980845508));
#123759=CARTESIAN_POINT('Ctrl Pts',(-6.3880079575438,-13.3455626930609,
-19.233194490342));
#123760=CARTESIAN_POINT('Ctrl Pts',(-6.06673067254431,-14.8254802955422,
-18.5433065085806));
#123761=CARTESIAN_POINT('Ctrl Pts',(-7.00231968617285,-10.3857274880979,
-20.623325211583));
#123762=CARTESIAN_POINT('Ctrl Pts',(-6.68191128466422,-11.8656450905793,
-19.9330251114251));
#123763=CARTESIAN_POINT('Ctrl Pts',(-6.3612113680251,-13.3455626930609,
-19.24280106227));
#123764=CARTESIAN_POINT('Ctrl Pts',(-6.04089671660415,-14.8254802955422,
-18.552476504417));
#123765=CARTESIAN_POINT('Ctrl Pts',(-6.98589255955579,-10.3857274880979,
-20.6292996597771));
#123766=CARTESIAN_POINT('Ctrl Pts',(-6.66605512725014,-11.8656450905793,
-19.9387500776174));
#123767=CARTESIAN_POINT('Ctrl Pts',(-6.34587105576821,-13.3455626930609,
-19.2482784062839));
#123768=CARTESIAN_POINT('Ctrl Pts',(-6.02614510122047,-14.8254802955422,
-18.5577037683174));
#123769=CARTESIAN_POINT('Ctrl Pts',(-5.9232375041169,-10.3857274880978,
-21.0141077854731));
#123770=CARTESIAN_POINT('Ctrl Pts',(-5.63861805837266,-11.8656450905792,
-20.307591307607));
#123771=CARTESIAN_POINT('Ctrl Pts',(-5.35763420345025,-13.3455626930608,
-19.6007068494058));
#123772=CARTESIAN_POINT('Ctrl Pts',(-5.07184556639396,-14.8254802955421,
-18.894308712528));
#123773=CARTESIAN_POINT('Ctrl Pts',(-4.88215354055727,-10.3857274880975,
-21.3138317729482));
#123774=CARTESIAN_POINT('Ctrl Pts',(-4.64215664275064,-11.8656450905788,
-20.5936289319453));
#123775=CARTESIAN_POINT('Ctrl Pts',(-4.39987677427849,-13.3455626930602,
-19.8745611308293));
#123776=CARTESIAN_POINT('Ctrl Pts',(-4.16061407060949,-14.8254802955415,
-19.1539932655867));
#123777=CARTESIAN_POINT('Ctrl Pts',(-3.47910411437541,-10.3857274880973,
-21.5869477573644));
#123778=CARTESIAN_POINT('Ctrl Pts',(-3.25722868476011,-11.8656450905787,
-20.8598617813588));
#123779=CARTESIAN_POINT('Ctrl Pts',(-3.03556415163913,-13.34556269306,-20.1326558315503));
#123780=CARTESIAN_POINT('Ctrl Pts',(-2.81362089856371,-14.8254802955414,
-19.4056084386348));
#123781=CARTESIAN_POINT('Ctrl Pts',(-3.32453330787329,-10.3857274880973,
-21.6151130670622));
#123782=CARTESIAN_POINT('Ctrl Pts',(-3.10479297344227,-11.8656450905787,
-20.8871681747387));
#123783=CARTESIAN_POINT('Ctrl Pts',(-2.88491312984153,-13.34556269306,-20.1593216766503));
#123784=CARTESIAN_POINT('Ctrl Pts',(-2.66521766099553,-14.8254802955414,
-19.4313451411382));
#123785=CARTESIAN_POINT('Ctrl Pts',(-3.16948316430413,-10.3857274880973,
-21.6417943842485));
#123786=CARTESIAN_POINT('Ctrl Pts',(-2.95177493707918,-11.8656450905787,
-20.9130600517772));
#123787=CARTESIAN_POINT('Ctrl Pts',(-2.73406670985423,-13.34556269306,-20.184325719306));
#123788=CARTESIAN_POINT('Ctrl Pts',(-2.51635848262937,-14.8254802955414,
-19.4555913868348));
#123789=CARTESIAN_POINT('',(-2.56040049615593,-14.7475774168796,-19.4886147824547));
#123790=CARTESIAN_POINT('Origin',(9167.35223358893,-319.445646903212,-3254.81460259445));
#123791=CARTESIAN_POINT('',(-13.0450183153251,-14.8247757937311,-14.2822299878419));
#123792=CARTESIAN_POINT('Ctrl Pts',(-2.56040049615593,-14.7475774168796,
-19.4886147824547));
#123793=CARTESIAN_POINT('Ctrl Pts',(-2.98164608649452,-14.7575501764886,
-19.4141313003222));
#123794=CARTESIAN_POINT('Ctrl Pts',(-3.88662542411128,-14.7754335948541,
-19.2276563237551));
#123795=CARTESIAN_POINT('Ctrl Pts',(-4.97427108659433,-14.7926336917162,
-18.9283424016093));
#123796=CARTESIAN_POINT('Ctrl Pts',(-5.89906827142657,-14.8032993266823,
-18.6187326376841));
#123797=CARTESIAN_POINT('Ctrl Pts',(-6.64182120570229,-14.8097561738109,
-18.3431341300999));
#123798=CARTESIAN_POINT('Ctrl Pts',(-7.27980649135052,-14.8138351542757,
-18.0770106793792));
#123799=CARTESIAN_POINT('Ctrl Pts',(-7.74790114037407,-14.8160393763603,
-17.8637871335712));
#123800=CARTESIAN_POINT('Ctrl Pts',(-8.00513468905029,-14.8170657830662,
-17.7419301727512));
#123801=CARTESIAN_POINT('Ctrl Pts',(-8.23759117383636,-14.817851164493,
-17.6280375319463));
#123802=CARTESIAN_POINT('Ctrl Pts',(-8.32653387970006,-14.8181108892027,
-17.5833326488841));
#123803=CARTESIAN_POINT('Ctrl Pts',(-8.50433953865539,-14.818612894081,
-17.4932842599487));
#123804=CARTESIAN_POINT('Ctrl Pts',(-8.8101626202858,-14.8193516101765,
-17.3338076219524));
#123805=CARTESIAN_POINT('Ctrl Pts',(-9.31127743596396,-14.8202826697452,
-17.0587866448663));
#123806=CARTESIAN_POINT('Ctrl Pts',(-9.99005727071458,-14.8211341421622,
-16.6520060290218));
#123807=CARTESIAN_POINT('Ctrl Pts',(-10.6039805843919,-14.8215823421196,
-16.2495782384108));
#123808=CARTESIAN_POINT('Ctrl Pts',(-11.1527588138502,-14.8219132528785,
-15.859032133013));
#123809=CARTESIAN_POINT('Ctrl Pts',(-11.6338564308128,-14.8223130483358,
-15.4980816746904));
#123810=CARTESIAN_POINT('Ctrl Pts',(-12.3712542410152,-14.8231374838115,
-14.9046758045205));
#123811=CARTESIAN_POINT('Ctrl Pts',(-12.8173122018092,-14.8240755379329,
-14.4973891143337));
#123812=CARTESIAN_POINT('Ctrl Pts',(-13.045053259864,-14.8248018092375,
-14.282266850976));
#123813=CARTESIAN_POINT('',(-7.53644639672466,-14.5435981832564,17.9728321127669));
#123814=CARTESIAN_POINT('Ctrl Pts',(-13.0450195284837,-14.8247757875791,
-14.282228848665));
#123815=CARTESIAN_POINT('Ctrl Pts',(-13.081477433643,-14.8244342297185,
-14.248104571325));
#123816=CARTESIAN_POINT('Ctrl Pts',(-13.1177722848004,-14.824096530765,
-14.2138804232786));
#123817=CARTESIAN_POINT('Ctrl Pts',(-13.154004323322,-14.8237612036398,
-14.1794295271229));
#123818=CARTESIAN_POINT('Ctrl Pts',(-13.3623794384677,-14.8218326941995,
-13.9812979908849));
#123819=CARTESIAN_POINT('Ctrl Pts',(-13.5662620603787,-14.8200000214495,
-13.7786374466341));
#123820=CARTESIAN_POINT('Ctrl Pts',(-13.7655479078877,-14.8181745791137,
-13.5716789044545));
#123821=CARTESIAN_POINT('Ctrl Pts',(-13.9667397370945,-14.8163316781388,
-13.362740998469));
#123822=CARTESIAN_POINT('Ctrl Pts',(-14.1632467131043,-14.814496186952,
-13.1494222385792));
#123823=CARTESIAN_POINT('Ctrl Pts',(-14.3549459722019,-14.8126208245979,
-12.9319348320866));
#123824=CARTESIAN_POINT('Ctrl Pts',(-14.5486215777016,-14.8107261279716,
-12.7122052132071));
#123825=CARTESIAN_POINT('Ctrl Pts',(-14.7373900750915,-14.8087907436991,
-12.4882202722733));
#123826=CARTESIAN_POINT('Ctrl Pts',(-14.9211050340055,-14.8068101654292,
-12.2601769899277));
#123827=CARTESIAN_POINT('Ctrl Pts',(-15.1055332257448,-14.8048218980008,
-12.0312483798141));
#123828=CARTESIAN_POINT('Ctrl Pts',(-15.284868789422,-14.802788138364,-11.7982295485884));
#123829=CARTESIAN_POINT('Ctrl Pts',(-15.4589402395124,-14.8007481529367,
-11.5613023168949));
#123830=CARTESIAN_POINT('Ctrl Pts',(-15.6335733655218,-14.7987015850934,
-11.323610592687));
#123831=CARTESIAN_POINT('Ctrl Pts',(-15.8029085466198,-14.7966487934507,
-11.0819848709649));
#123832=CARTESIAN_POINT('Ctrl Pts',(-15.966745979176,-14.7946726930279,
-10.8365959933309));
#123833=CARTESIAN_POINT('Ctrl Pts',(-16.0226410337433,-14.7939985232778,
-10.7528787103416));
#123834=CARTESIAN_POINT('Ctrl Pts',(-16.0778959576197,-14.7933336469585,
-10.6687233429342));
#123835=CARTESIAN_POINT('Ctrl Pts',(-16.1325020573774,-14.7926824948966,
-10.5841364499823));
#123836=CARTESIAN_POINT('Ctrl Pts',(-16.4860888277816,-14.7884661389286,
-10.0364173045006));
#123837=CARTESIAN_POINT('Ctrl Pts',(-16.8125484912545,-14.7842541359197,
-9.47101679190768));
#123838=CARTESIAN_POINT('Ctrl Pts',(-17.1098733817998,-14.7800354075182,
-8.89051502395825));
#123839=CARTESIAN_POINT('Ctrl Pts',(-17.2701025817223,-14.7777619231987,
-8.5776810272431));
#123840=CARTESIAN_POINT('Ctrl Pts',(-17.4218712118417,-14.7754870184952,
-8.26046165301838));
#123841=CARTESIAN_POINT('Ctrl Pts',(-17.5648698954674,-14.7732126258648,
-7.93926241248288));
#123842=CARTESIAN_POINT('Ctrl Pts',(-17.8119322494973,-14.7692831015992,
-7.38431855938348));
#123843=CARTESIAN_POINT('Ctrl Pts',(-18.0328144336972,-14.7653538781876,
-6.81749459469739));
#123844=CARTESIAN_POINT('Ctrl Pts',(-18.2268824097566,-14.7614567458838,
-6.24162272378845));
#123845=CARTESIAN_POINT('Ctrl Pts',(-18.3836588275443,-14.7583084755991,
-5.77640877731953));
#123846=CARTESIAN_POINT('Ctrl Pts',(-18.5229715670407,-14.7551607264201,
-5.3052226168162));
#123847=CARTESIAN_POINT('Ctrl Pts',(-18.6445088534958,-14.7520103612091,
-4.8295081907762));
#123848=CARTESIAN_POINT('Ctrl Pts',(-18.7144762060361,-14.7501967390707,
-4.55564590599032));
#123849=CARTESIAN_POINT('Ctrl Pts',(-18.7785526032323,-14.7483822501595,
-4.28028281574428));
#123850=CARTESIAN_POINT('Ctrl Pts',(-18.8366793229739,-14.7465662978683,
-4.00369376329602));
#123851=CARTESIAN_POINT('Ctrl Pts',(-18.9129082622543,-14.7441848093283,
-3.6409674615463));
#123852=CARTESIAN_POINT('Ctrl Pts',(-18.9789061887514,-14.7418008522858,
-3.276140427794));
#123853=CARTESIAN_POINT('Ctrl Pts',(-19.034558843795,-14.7394120243991,
-2.90966773240245));
#123854=CARTESIAN_POINT('Ctrl Pts',(-19.0960866685023,-14.7367710114347,
-2.50450704879483));
#123855=CARTESIAN_POINT('Ctrl Pts',(-19.1449706116419,-14.7341240456989,
-2.09733438229765));
#123856=CARTESIAN_POINT('Ctrl Pts',(-19.1810054361711,-14.7314678525851,
-1.6887584711837));
#123857=CARTESIAN_POINT('Ctrl Pts',(-19.192749492252,-14.7306021766369,
-1.55560010351836));
#123858=CARTESIAN_POINT('Ctrl Pts',(-19.2031285482142,-14.7297354973008,
-1.42228913902939));
#123859=CARTESIAN_POINT('Ctrl Pts',(-19.2121333789972,-14.7288677886488,
-1.28886025333102));
#123860=CARTESIAN_POINT('Ctrl Pts',(-19.2307584824504,-14.7270730671486,
-1.01288318505927));
#123861=CARTESIAN_POINT('Ctrl Pts',(-19.2435010699199,-14.7252740428283,
-0.736417256450858));
#123862=CARTESIAN_POINT('Ctrl Pts',(-19.2502906563252,-14.7234713375857,
-0.459900165418696));
#123863=CARTESIAN_POINT('Ctrl Pts',(-19.2567985047663,-14.7217434366795,
-0.194857317096758));
#123864=CARTESIAN_POINT('Ctrl Pts',(-19.25783736612,-14.7200121536053,0.0702323484564431));
#123865=CARTESIAN_POINT('Ctrl Pts',(-19.2534635615625,-14.7182779061594,
0.33499232245737));
#123866=CARTESIAN_POINT('Ctrl Pts',(-19.2509734539269,-14.7172905591597,
0.485726271401357));
#123867=CARTESIAN_POINT('Ctrl Pts',(-19.2467294293614,-14.716302251753,
0.636353374645682));
#123868=CARTESIAN_POINT('Ctrl Pts',(-19.2407456686815,-14.7153130651108,
0.786804502960619));
#123869=CARTESIAN_POINT('Ctrl Pts',(-19.2380601466858,-14.7148691164593,
0.854327225871673));
#123870=CARTESIAN_POINT('Ctrl Pts',(-19.2350243848398,-14.7144250091433,
0.921811717797852));
#123871=CARTESIAN_POINT('Ctrl Pts',(-19.2316393106941,-14.7139806834055,
0.989261972917395));
#123872=CARTESIAN_POINT('Ctrl Pts',(-19.2227382690735,-14.7128123303017,
1.16662220265169));
#123873=CARTESIAN_POINT('Ctrl Pts',(-19.2114246939742,-14.7116422808267,
1.34377490511399));
#123874=CARTESIAN_POINT('Ctrl Pts',(-19.1976671033188,-14.7104671737193,
1.52113169084224));
#123875=CARTESIAN_POINT('Ctrl Pts',(-19.189239705281,-14.7097473459835,
1.62977398624588));
#123876=CARTESIAN_POINT('Ctrl Pts',(-19.1798942145145,-14.7090256194763,
1.73849280328021));
#123877=CARTESIAN_POINT('Ctrl Pts',(-19.1696137840783,-14.7083012109482,
1.84738176910177));
#123878=CARTESIAN_POINT('Ctrl Pts',(-19.1627962202434,-14.7078208126406,
1.91959250774881));
#123879=CARTESIAN_POINT('Ctrl Pts',(-19.1555673387214,-14.7073392346619,
1.9918780575503));
#123880=CARTESIAN_POINT('Ctrl Pts',(-19.1479204536942,-14.7068562463571,
2.06426546161836));
#123881=CARTESIAN_POINT('Ctrl Pts',(-19.1446794718756,-14.7066515412635,
2.09494543910578));
#123882=CARTESIAN_POINT('Ctrl Pts',(-19.1413629750416,-14.7064465582908,
2.12564737804529));
#123883=CARTESIAN_POINT('Ctrl Pts',(-19.1379720082312,-14.7062413774461,
2.15635870919018));
#123884=CARTESIAN_POINT('Ctrl Pts',(-19.1271685740479,-14.7055876825339,
2.25420332497666));
#123885=CARTESIAN_POINT('Ctrl Pts',(-19.1156092347543,-14.7049322269288,
2.35210494164333));
#123886=CARTESIAN_POINT('Ctrl Pts',(-19.1034129961335,-14.7042808665332,
2.44917694131002));
#123887=CARTESIAN_POINT('Ctrl Pts',(-19.0923406456937,-14.703689529254,
2.5373037180661));
#123888=CARTESIAN_POINT('Ctrl Pts',(-19.0807440997529,-14.7031015678106,
2.62474674176428));
#123889=CARTESIAN_POINT('Ctrl Pts',(-19.06874926151,-14.7025214094658,2.71084787661435));
#123890=CARTESIAN_POINT('Ctrl Pts',(-19.0594431393166,-14.7020712971476,
2.77764891766796));
#123891=CARTESIAN_POINT('Ctrl Pts',(-19.0499034729411,-14.7016258834416,
2.84364167444397));
#123892=CARTESIAN_POINT('Ctrl Pts',(-19.0399517260382,-14.701181221289,
2.91007525934023));
#123893=CARTESIAN_POINT('Ctrl Pts',(-19.0302108968375,-14.7007459833229,
2.97510084831273));
#123894=CARTESIAN_POINT('Ctrl Pts',(-19.0200751965533,-14.7003114646225,
3.04054885157435));
#123895=CARTESIAN_POINT('Ctrl Pts',(-19.0093290764478,-14.6998740855634,
3.10758307844798));
#123896=CARTESIAN_POINT('Ctrl Pts',(-18.9988622706625,-14.6994480749082,
3.17287494442017));
#123897=CARTESIAN_POINT('Ctrl Pts',(-18.9878165023157,-14.6990193485954,
3.23967175362881));
#123898=CARTESIAN_POINT('Ctrl Pts',(-18.9759459305023,-14.698584736768,
3.30904035716561));
#123899=CARTESIAN_POINT('Ctrl Pts',(-18.9638343648208,-14.6981413015422,
3.37981726759403));
#123900=CARTESIAN_POINT('Ctrl Pts',(-18.950862418073,-14.6976785106218,
3.45327126972227));
#123901=CARTESIAN_POINT('Ctrl Pts',(-18.9371693751847,-14.6972020614027,
3.52819546286441));
#123902=CARTESIAN_POINT('Ctrl Pts',(-18.9233777121165,-14.696722180696,
3.60365927583129));
#123903=CARTESIAN_POINT('Ctrl Pts',(-18.9088540917986,-14.6962284435081,
3.68061435149887));
#123904=CARTESIAN_POINT('Ctrl Pts',(-18.893795164172,-14.6957265984403,
3.75783617048816));
#123905=CARTESIAN_POINT('Ctrl Pts',(-18.8787362365454,-14.6952247533724,
3.83505798947746));
#123906=CARTESIAN_POINT('Ctrl Pts',(-18.8631419328129,-14.694714798771,
3.91254641921097));
#123907=CARTESIAN_POINT('Ctrl Pts',(-18.8472667546161,-14.6942024288412,
3.98908793104703));
#123908=CARTESIAN_POINT('Ctrl Pts',(-18.8253868452826,-14.6934962567611,
4.09458100447638));
#123909=CARTESIAN_POINT('Ctrl Pts',(-18.8029657147619,-14.6928265002817,
4.19827725492945));
#123910=CARTESIAN_POINT('Ctrl Pts',(-18.7799047380163,-14.6921770591076,
4.30094728088216));
#123911=CARTESIAN_POINT('Ctrl Pts',(-18.7566261470806,-14.691521489502,
4.40458614934223));
#123912=CARTESIAN_POINT('Ctrl Pts',(-18.7326954985243,-14.6908866185912,
4.50717946250214));
#123913=CARTESIAN_POINT('Ctrl Pts',(-18.7079594769719,-14.6902550615499,
4.60951004357499));
#123914=CARTESIAN_POINT('Ctrl Pts',(-18.7039883775121,-14.69015367193,4.62593810636438));
#123915=CARTESIAN_POINT('Ctrl Pts',(-18.6999964147479,-14.6900523660294,
4.64235937504831));
#123916=CARTESIAN_POINT('Ctrl Pts',(-18.6959828324368,-14.6899510699845,
4.6587770617394));
#123917=CARTESIAN_POINT('Ctrl Pts',(-18.6502940859086,-14.6887979631189,
4.84566833932278));
#123918=CARTESIAN_POINT('Ctrl Pts',(-18.6018179204295,-14.6876103408161,
5.03209423481805));
#123919=CARTESIAN_POINT('Ctrl Pts',(-18.5506794177345,-14.6863955300519,
5.21754221254852));
#123920=CARTESIAN_POINT('Ctrl Pts',(-18.4995525233555,-14.6851809950468,
5.40294809403809));
#123921=CARTESIAN_POINT('Ctrl Pts',(-18.4457645667705,-14.6839392815869,
5.58737626035261));
#123922=CARTESIAN_POINT('Ctrl Pts',(-18.3894905556266,-14.6826785585561,
5.77032922786946));
#123923=CARTESIAN_POINT('Ctrl Pts',(-18.3695386779278,-14.6822315708399,
5.83519496532661));
#123924=CARTESIAN_POINT('Ctrl Pts',(-18.3492747442766,-14.681782201444,
5.899875415105));
#123925=CARTESIAN_POINT('Ctrl Pts',(-18.3287080354479,-14.6813308407142,
5.96434893506634));
#123926=CARTESIAN_POINT('Ctrl Pts',(-18.2296864521922,-14.6791576950514,
6.27476661432654));
#123927=CARTESIAN_POINT('Ctrl Pts',(-18.1236391113567,-14.6769543409174,
6.58039958769302));
#123928=CARTESIAN_POINT('Ctrl Pts',(-18.0108934666257,-14.6747288735214,
6.88116202739335));
#123929=CARTESIAN_POINT('Ctrl Pts',(-17.983905388215,-14.6741961603623,
6.95315594188098));
#123930=CARTESIAN_POINT('Ctrl Pts',(-17.9565332836743,-14.6736621913541,
7.02487085836106));
#123931=CARTESIAN_POINT('Ctrl Pts',(-17.9287812288322,-14.6731270985175,
7.09630573527382));
#123932=CARTESIAN_POINT('Ctrl Pts',(-17.8152676491851,-14.6709384208261,
7.38849413847951));
#123933=CARTESIAN_POINT('Ctrl Pts',(-17.6954015904427,-14.668730766603,
7.67599686285797));
#123934=CARTESIAN_POINT('Ctrl Pts',(-17.5695702716948,-14.6665141331732,
7.95879319822913));
#123935=CARTESIAN_POINT('Ctrl Pts',(-17.5001126998449,-14.6652905747042,
8.11489381752168));
#123936=CARTESIAN_POINT('Ctrl Pts',(-17.4288366114466,-14.6640643197063,
8.26956056297117));
#123937=CARTESIAN_POINT('Ctrl Pts',(-17.3558004199362,-14.662837335895,
8.42279060993732));
#123938=CARTESIAN_POINT('Ctrl Pts',(-17.1958062158189,-14.660149486292,
8.7584587068657));
#123939=CARTESIAN_POINT('Ctrl Pts',(-17.0273574479174,-14.6574666438115,
9.08723550564696));
#123940=CARTESIAN_POINT('Ctrl Pts',(-16.8512171513585,-14.6547856090705,
9.40876055987798));
#123941=CARTESIAN_POINT('Ctrl Pts',(-16.6753017000169,-14.6521079967029,
9.72987518349141));
#123942=CARTESIAN_POINT('Ctrl Pts',(-16.4917143855869,-14.6494321867483,
10.0437565755026));
#123943=CARTESIAN_POINT('Ctrl Pts',(-16.30119430603,-14.6467545736015,10.3500932469218));
#123944=CARTESIAN_POINT('Ctrl Pts',(-16.2379365598812,-14.6458655346449,
10.4518051895252));
#123945=CARTESIAN_POINT('Ctrl Pts',(-16.173914359232,-14.6449762935228,
10.552685777782));
#123946=CARTESIAN_POINT('Ctrl Pts',(-16.1091542324506,-14.6440867082356,
10.6527247680325));
#123947=CARTESIAN_POINT('Ctrl Pts',(-15.9131860302446,-14.6413947674054,
10.9554490220483));
#123948=CARTESIAN_POINT('Ctrl Pts',(-15.7104622036186,-14.6387023541266,
11.250462893141));
#123949=CARTESIAN_POINT('Ctrl Pts',(-15.501663132617,-14.6360035010842,
11.537564659109));
#123950=CARTESIAN_POINT('Ctrl Pts',(-15.2908749072787,-14.6332789370307,
11.8274015412827));
#123951=CARTESIAN_POINT('Ctrl Pts',(-15.0738951242787,-14.63054781073,12.1091748941531));
#123952=CARTESIAN_POINT('Ctrl Pts',(-14.8513895977374,-14.6278032683039,
12.3827177952996));
#123953=CARTESIAN_POINT('Ctrl Pts',(-14.782449854517,-14.6269529161664,
12.4674706446241));
#123954=CARTESIAN_POINT('Ctrl Pts',(-14.712979411654,-14.6261012709498,
12.5514336838025));
#123955=CARTESIAN_POINT('Ctrl Pts',(-14.6429974177987,-14.6252481148982,
12.6346027174444));
#123956=CARTESIAN_POINT('Ctrl Pts',(-14.4108168822871,-14.6224175835284,
12.9105341350161));
#123957=CARTESIAN_POINT('Ctrl Pts',(-14.1729907288754,-14.6195264911779,
13.1777780654575));
#123958=CARTESIAN_POINT('Ctrl Pts',(-13.930169113114,-14.6165889808819,
13.4362054518037));
#123959=CARTESIAN_POINT('Ctrl Pts',(-13.888191228665,-14.6160811576084,
13.4808811901167));
#123960=CARTESIAN_POINT('Ctrl Pts',(-13.8460639600589,-14.6155719547418,
13.525293525556));
#123961=CARTESIAN_POINT('Ctrl Pts',(-13.803790554076,-14.6150614548955,
13.5694419000081));
#123962=CARTESIAN_POINT('Ctrl Pts',(-13.5614338602684,-14.6121347199409,
13.8225479325217));
#123963=CARTESIAN_POINT('Ctrl Pts',(-13.314278006537,-14.6091650979077,
14.066976708837));
#123964=CARTESIAN_POINT('Ctrl Pts',(-13.0630709114031,-14.6061676961359,
14.3027967044215));
#123965=CARTESIAN_POINT('Ctrl Pts',(-12.8093940571726,-14.6031408252112,
14.5409351798203));
#123966=CARTESIAN_POINT('Ctrl Pts',(-12.5515858246288,-14.600085625536,
14.7702948217649));
#123967=CARTESIAN_POINT('Ctrl Pts',(-12.2903658006241,-14.5970208979785,
14.990963102787));
#123968=CARTESIAN_POINT('Ctrl Pts',(-12.0253365796622,-14.593911479548,
15.2148492418115));
#123969=CARTESIAN_POINT('Ctrl Pts',(-11.7567952836528,-14.5907922477095,
15.4297887299425));
#123970=CARTESIAN_POINT('Ctrl Pts',(-11.4854426034053,-14.5876862062061,
15.6358895939998));
#123971=CARTESIAN_POINT('Ctrl Pts',(-11.4064900897865,-14.5867824753718,
15.6958565022371));
#123972=CARTESIAN_POINT('Ctrl Pts',(-11.3272992512365,-14.5858798830024,
15.7550752619329));
#123973=CARTESIAN_POINT('Ctrl Pts',(-11.2478865663299,-14.5849790494428,
15.8135487866888));
#123974=CARTESIAN_POINT('Ctrl Pts',(-10.9748547958119,-14.58188185934,16.0145888347782));
#123975=CARTESIAN_POINT('Ctrl Pts',(-10.6991947483906,-14.5787844857934,
16.2068389870031));
#123976=CARTESIAN_POINT('Ctrl Pts',(-10.4215301441104,-14.5756820891779,
16.390452365286));
#123977=CARTESIAN_POINT('Ctrl Pts',(-10.1386245738271,-14.5725211343058,
16.5775314768979));
#123978=CARTESIAN_POINT('Ctrl Pts',(-9.85363803192907,-14.569354967399,
16.755644747436));
#123979=CARTESIAN_POINT('Ctrl Pts',(-9.5671778460445,-14.5661781512284,
16.9249681724161));
#123980=CARTESIAN_POINT('Ctrl Pts',(-9.27749459826346,-14.5629655916084,
17.0961967133813));
#123981=CARTESIAN_POINT('Ctrl Pts',(-8.98630426087964,-14.559742144106,
17.2584365731868));
#123982=CARTESIAN_POINT('Ctrl Pts',(-8.69418288201791,-14.5565018271768,
17.4118830106665));
#123983=CARTESIAN_POINT('Ctrl Pts',(-8.39721099055027,-14.5532077065918,
17.5678773406771));
#123984=CARTESIAN_POINT('Ctrl Pts',(-8.09927682354185,-14.5498961546999,
17.7147838696979));
#123985=CARTESIAN_POINT('Ctrl Pts',(-7.80093327985989,-14.5465604769631,
17.8528203334223));
#123986=CARTESIAN_POINT('Ctrl Pts',(-7.71280260052116,-14.5455751177984,
17.8935963032034));
#123987=CARTESIAN_POINT('Ctrl Pts',(-7.62463585946867,-14.5445876505367,
17.9335983395852));
#123988=CARTESIAN_POINT('Ctrl Pts',(-7.53644646780659,-14.543597895338,
17.9728322472868));
#123989=CARTESIAN_POINT('',(3.00360051879333,-14.5298687123184,19.5176742762918));
#123990=CARTESIAN_POINT('Ctrl Pts',(-7.53644632745199,-14.5435984700459,
17.9728319737724));
#123991=CARTESIAN_POINT('Ctrl Pts',(-7.25668013004915,-14.5406760160418,
18.0980135580065));
#123992=CARTESIAN_POINT('Ctrl Pts',(-6.97631740639234,-14.5379060414088,
18.2152399043998));
#123993=CARTESIAN_POINT('Ctrl Pts',(-6.6958857533285,-14.5353037842716,
18.3248610017458));
#123994=CARTESIAN_POINT('Ctrl Pts',(-6.41141912120378,-14.5326640846669,
18.4360593776464));
#123995=CARTESIAN_POINT('Ctrl Pts',(-6.12688144940626,-14.5301969563769,
18.5394321059263));
#123996=CARTESIAN_POINT('Ctrl Pts',(-5.84276989326771,-14.5279157872483,
18.635336550004));
#123997=CARTESIAN_POINT('Ctrl Pts',(-5.55446618684342,-14.5256009587925,
18.7326560926019));
#123998=CARTESIAN_POINT('Ctrl Pts',(-5.26660114814091,-14.5234776102705,
18.8222853644374));
#123999=CARTESIAN_POINT('Ctrl Pts',(-4.97964125851678,-14.5215572696105,
18.9045891601757));
#124000=CARTESIAN_POINT('Ctrl Pts',(-4.68613619462727,-14.5195931285284,
18.9887701962716));
#124001=CARTESIAN_POINT('Ctrl Pts',(-4.3935779852096,-14.5178413567477,
19.0652878236524));
#124002=CARTESIAN_POINT('Ctrl Pts',(-4.10241193412622,-14.5163118231001,
19.1345227862848));
#124003=CARTESIAN_POINT('Ctrl Pts',(-3.80731580626674,-14.5147616442413,
19.2046922628062));
#124004=CARTESIAN_POINT('Ctrl Pts',(-3.51364952718235,-14.5134397344314,
19.2673811825873));
#124005=CARTESIAN_POINT('Ctrl Pts',(-3.22182366351904,-14.5123539743722,
19.3229755840308));
#124006=CARTESIAN_POINT('Ctrl Pts',(-2.92408039721091,-14.5112461981717,
19.3796972826028));
#124007=CARTESIAN_POINT('Ctrl Pts',(-2.62825284374277,-14.5103842388135,
19.4290338793799));
#124008=CARTESIAN_POINT('Ctrl Pts',(-2.33472400236617,-14.5097741095703,
19.4713840576356));
#124009=CARTESIAN_POINT('Ctrl Pts',(-2.22708604493068,-14.509550373241,
19.4869140023699));
#124010=CARTESIAN_POINT('Ctrl Pts',(-2.11975669898828,-14.5093604788415,
19.5015043633172));
#124011=CARTESIAN_POINT('Ctrl Pts',(-2.01275315646707,-14.5092046487044,
19.5151744110451));
#124012=CARTESIAN_POINT('Ctrl Pts',(-1.71090333374254,-14.5087650623305,
19.5537366996021));
#124013=CARTESIAN_POINT('Ctrl Pts',(-1.41158120332539,-14.5085947696539,
19.5849859213932));
#124014=CARTESIAN_POINT('Ctrl Pts',(-1.11515114961949,-14.5086962161387,
19.6093364799231));
#124015=CARTESIAN_POINT('Ctrl Pts',(-0.813884426357752,-14.5087993178643,
19.6340843517607));
#124016=CARTESIAN_POINT('Ctrl Pts',(-0.515604793900998,-14.5091830895625,
19.6517066453958));
#124017=CARTESIAN_POINT('Ctrl Pts',(-0.220642136148448,-14.5098478430348,
19.6626273706078));
#124018=CARTESIAN_POINT('Ctrl Pts',(0.0816259600284086,-14.510529060678,
19.6738185730598));
#124019=CARTESIAN_POINT('Ctrl Pts',(0.380410815244399,-14.5115053438146,
19.6779721999782));
#124020=CARTESIAN_POINT('Ctrl Pts',(0.675410764148612,-14.5127747982527,
19.675532229043));
#124021=CARTESIAN_POINT('Ctrl Pts',(0.97485486769381,-14.5140633769375,
19.6730555001077));
#124022=CARTESIAN_POINT('Ctrl Pts',(1.27039933559281,-14.5156540155345,
19.6637850585006));
#124023=CARTESIAN_POINT('Ctrl Pts',(1.5617809744627,-14.5175426076223,19.6481718955371));
#124024=CARTESIAN_POINT('Ctrl Pts',(1.85941597427013,-14.5194717309118,
19.6322236574338));
#124025=CARTESIAN_POINT('Ctrl Pts',(2.15270767726154,-14.5217117239536,
19.6096575962843));
#124026=CARTESIAN_POINT('Ctrl Pts',(2.44142756492022,-14.524256166509,19.5809396818697));
#124027=CARTESIAN_POINT('Ctrl Pts',(2.47820898366815,-14.5245803153159,
19.5772811682695));
#124028=CARTESIAN_POINT('Ctrl Pts',(2.51491627062848,-14.5249094026216,
19.5735227936551));
#124029=CARTESIAN_POINT('Ctrl Pts',(2.55154901055539,-14.5252434129637,
19.569665504005));
#124030=CARTESIAN_POINT('Ctrl Pts',(2.64154126925893,-14.52606394523,19.5601896578417));
#124031=CARTESIAN_POINT('Ctrl Pts',(2.73023988287224,-14.5269706801459,
19.5504996287531));
#124032=CARTESIAN_POINT('Ctrl Pts',(2.8186323076635,-14.5279021315222,19.5402124842906));
#124033=CARTESIAN_POINT('Ctrl Pts',(2.8803313085516,-14.528552296052,19.5330319307893));
#124034=CARTESIAN_POINT('Ctrl Pts',(2.94188009601182,-14.5292145667228,
19.5255608621636));
#124035=CARTESIAN_POINT('Ctrl Pts',(3.00360055974346,-14.5298688938271,
19.5176746118413));
#124036=CARTESIAN_POINT('',(3.39301782383052,-11.5782670540977,20.9851225443052));
#124037=CARTESIAN_POINT('',(3.0036004777441,-14.5298685324478,19.5176739398754));
#124038=CARTESIAN_POINT('Ctrl Pts',(3.39301774930384,-11.5782667617733,
20.9851219766881));
#124039=CARTESIAN_POINT('Ctrl Pts',(1.54787481300866,-11.5813548401147,
21.2295209333512));
#124040=CARTESIAN_POINT('Ctrl Pts',(-2.1753528781285,-11.5724338653588,
21.2523599974765));
#124041=CARTESIAN_POINT('Ctrl Pts',(-6.65361376274445,-11.5235259966679,
20.1303255371248));
#124042=CARTESIAN_POINT('Ctrl Pts',(-9.96471847422488,-11.461770590535,
18.6009685547507));
#124043=CARTESIAN_POINT('Ctrl Pts',(-12.2754783793396,-11.4040772829271,
17.1560188263209));
#124044=CARTESIAN_POINT('Ctrl Pts',(-14.0275399166893,-11.3467296792194,
15.7321074358993));
#124045=CARTESIAN_POINT('Ctrl Pts',(-15.1574493261705,-11.3013042598343,
14.621802395729));
#124046=CARTESIAN_POINT('Ctrl Pts',(-15.7620510504594,-11.2744430950199,
13.971061491609));
#124047=CARTESIAN_POINT('Ctrl Pts',(-16.2275404941388,-11.2521478590527,
13.4351725261236));
#124048=CARTESIAN_POINT('Ctrl Pts',(-16.5700774547224,-11.2346553771367,
13.0170614409284));
#124049=CARTESIAN_POINT('Ctrl Pts',(-17.0641008537713,-11.2081192907574,
12.3836653727793));
#124050=CARTESIAN_POINT('Ctrl Pts',(-17.8925709418051,-11.1594077170467,
11.2235501892242));
#124051=CARTESIAN_POINT('Ctrl Pts',(-19.0144640555717,-11.0802156975042,
9.3366258988444));
#124052=CARTESIAN_POINT('Ctrl Pts',(-19.9598510142342,-10.9889189677982,
7.150066477912));
#124053=CARTESIAN_POINT('Ctrl Pts',(-20.4879285363922,-10.9187581012632,
5.4690726891437));
#124054=CARTESIAN_POINT('Ctrl Pts',(-20.713510218505,-10.8818364303798,
4.5859180299219));
#124055=CARTESIAN_POINT('Ctrl Pts',(-20.8284866318363,-10.8606742029952,
4.0802918493193));
#124056=CARTESIAN_POINT('Ctrl Pts',(-20.9133407097956,-10.8434640670371,
3.6696921190705));
#124057=CARTESIAN_POINT('Ctrl Pts',(-20.9727257874114,-10.8302685759457,
3.3547187553141));
#124058=CARTESIAN_POINT('Ctrl Pts',(-21.0518330124097,-10.8112440454272,
2.8995585042265));
#124059=CARTESIAN_POINT('Ctrl Pts',(-21.1682965338984,-10.7785436701316,
2.1152789666949));
#124060=CARTESIAN_POINT('Ctrl Pts',(-21.2828759976176,-10.7313067448389,
0.978402876531403));
#124061=CARTESIAN_POINT('Ctrl Pts',(-21.333633958207,-10.6744819466851,
-0.390116998857499));
#124062=CARTESIAN_POINT('Ctrl Pts',(-21.2865634219392,-10.5982814341729,
-2.2191814741982));
#124063=CARTESIAN_POINT('Ctrl Pts',(-21.0100753194544,-10.5023306179738,
-4.4971874739234));
#124064=CARTESIAN_POINT('Ctrl Pts',(-20.558832356398,-10.4247988358815,
-6.2823526268236));
#124065=CARTESIAN_POINT('Ctrl Pts',(-20.277827559898,-10.3858421854857,
-7.1584554743809));
#124066=CARTESIAN_POINT('Ctrl Pts',(-3.2737121145513,-10.3857274880978,
-21.6236542979967));
#124067=CARTESIAN_POINT('Ctrl Pts',(-3.05247275862829,-11.8654102545914,
-20.8959931785711));
#124068=CARTESIAN_POINT('Ctrl Pts',(-2.83117510222248,-13.3450930210851,
-20.1683305771291));
#124069=CARTESIAN_POINT('Ctrl Pts',(-2.60995493116203,-14.8247757875787,
-19.4406699453889));
#124070=CARTESIAN_POINT('Ctrl Pts',(-3.2510204356722,-10.3857274880978,
-21.6276106144514));
#124071=CARTESIAN_POINT('Ctrl Pts',(-3.03055734999314,-11.8654102545914,
-20.8997408041001));
#124072=CARTESIAN_POINT('Ctrl Pts',(-2.81004869855409,-13.3450930210851,
-20.1718698343867));
#124073=CARTESIAN_POINT('Ctrl Pts',(-2.58960060713925,-14.8247757875787,
-19.4440004055454));
#124074=CARTESIAN_POINT('Ctrl Pts',(-3.22832875679311,-10.3857274880978,
-21.6315669309062));
#124075=CARTESIAN_POINT('Ctrl Pts',(-3.00864194135799,-11.8654102545914,
-20.9034884296292));
#124076=CARTESIAN_POINT('Ctrl Pts',(-2.78892229488571,-13.3450930210851,
-20.1754090916444));
#124077=CARTESIAN_POINT('Ctrl Pts',(-2.56924628311645,-14.8247757875787,
-19.4473308657019));
#124078=CARTESIAN_POINT('Ctrl Pts',(-3.20563707791401,-10.3857274880978,
-21.6355232473611));
#124079=CARTESIAN_POINT('Ctrl Pts',(-2.98672653272284,-11.8654102545914,
-20.9072360551583));
#124080=CARTESIAN_POINT('Ctrl Pts',(-2.76779589121732,-13.3450930210851,
-20.1789483489019));
#124081=CARTESIAN_POINT('Ctrl Pts',(-2.54889195909367,-14.8247757875787,
-19.4506613258584));
#124082=CARTESIAN_POINT('Ctrl Pts',(-0.92544793340839,-10.3857274880978,
-22.0330764597309));
#124083=CARTESIAN_POINT('Ctrl Pts',(-0.78454144392813,-11.8654102545914,
-21.2838188146184));
#124084=CARTESIAN_POINT('Ctrl Pts',(-0.644894515617899,-13.345093021085,
-20.5345930775906));
#124085=CARTESIAN_POINT('Ctrl Pts',(-0.503573544013354,-14.8247757875786,
-19.7853249325271));
#124086=CARTESIAN_POINT('Ctrl Pts',(3.76097282977904,-10.3857274880977,
-22.0801936813754));
#124087=CARTESIAN_POINT('Ctrl Pts',(3.74015999590233,-11.8654102545913,
-21.3115737831728));
#124088=CARTESIAN_POINT('Ctrl Pts',(3.72007568072717,-13.3450930210849,
-20.5430519585263));
#124089=CARTESIAN_POINT('Ctrl Pts',(3.6990231141673,-14.8247757875786,-19.7743997873885));
#124090=CARTESIAN_POINT('Ctrl Pts',(10.4334700544927,-10.3857274880974,
-19.9323388147746));
#124091=CARTESIAN_POINT('Ctrl Pts',(10.1723113287387,-11.8654102545911,
-19.2086476372547));
#124092=CARTESIAN_POINT('Ctrl Pts',(9.91080213201966,-13.3450930210847,
-18.4851050225718));
#124093=CARTESIAN_POINT('Ctrl Pts',(9.64975873528131,-14.8247757875783,
-17.7613649576761));
#124094=CARTESIAN_POINT('Ctrl Pts',(18.0015629169717,-10.3857274880973,
-14.4560967521158));
#124095=CARTESIAN_POINT('Ctrl Pts',(17.4535660704856,-11.8654102545909,
-13.8880930790778));
#124096=CARTESIAN_POINT('Ctrl Pts',(16.9057981794265,-13.3450930210845,
-13.3199355516034));
#124097=CARTESIAN_POINT('Ctrl Pts',(16.3577259908816,-14.8247757875781,
-12.7519825072408));
#124098=CARTESIAN_POINT('Ctrl Pts',(21.3047019464172,-10.3857274880971,
-7.9871050377679));
#124099=CARTESIAN_POINT('Ctrl Pts',(20.6148949180927,-11.8654102545908,
-7.6274199157696));
#124100=CARTESIAN_POINT('Ctrl Pts',(19.9251898122662,-13.3450930210844,
-7.2686337338974));
#124101=CARTESIAN_POINT('Ctrl Pts',(19.2353492444405,-14.8247757875781,
-6.9086527988637));
#124102=CARTESIAN_POINT('Ctrl Pts',(22.3588495285565,-10.3857274880971,
-1.1403651637198));
#124103=CARTESIAN_POINT('Ctrl Pts',(21.6041605102752,-11.8654102545908,
-1.0122528366395));
#124104=CARTESIAN_POINT('Ctrl Pts',(20.8494608186866,-13.3450930210844,
-0.883363210203396));
#124105=CARTESIAN_POINT('Ctrl Pts',(20.0947753126565,-14.8247757875781,
-0.755506667991397));
#124106=CARTESIAN_POINT('Ctrl Pts',(22.3393059827225,-10.3857274880971,
3.5157367905236));
#124107=CARTESIAN_POINT('Ctrl Pts',(21.5664472462495,-11.8654102545908,
3.4820495204283));
#124108=CARTESIAN_POINT('Ctrl Pts',(20.7934763414209,-13.3450930210844,
3.4477253002978));
#124109=CARTESIAN_POINT('Ctrl Pts',(20.0206545160401,-14.8247757875781,
3.4142476305061));
#124110=CARTESIAN_POINT('Ctrl Pts',(19.4322382609157,-10.3857274880972,
12.4022685894104));
#124111=CARTESIAN_POINT('Ctrl Pts',(18.7258112939813,-11.8654102545908,
12.0503409672932));
#124112=CARTESIAN_POINT('Ctrl Pts',(18.019396982185,-13.3450930210845,11.6989535701473));
#124113=CARTESIAN_POINT('Ctrl Pts',(17.3129658508411,-14.8247757875781,
11.3468481769151));
#124114=CARTESIAN_POINT('Ctrl Pts',(12.5513340112962,-10.3857274880974,
19.2019889330274));
#124115=CARTESIAN_POINT('Ctrl Pts',(12.0581264264145,-11.865410254591,18.5892731149803));
#124116=CARTESIAN_POINT('Ctrl Pts',(11.5650128884031,-13.3450930210847,
17.9768146312833));
#124117=CARTESIAN_POINT('Ctrl Pts',(11.0717743556425,-14.8247757875783,
17.3640141325627));
#124118=CARTESIAN_POINT('Ctrl Pts',(5.836253727797,-10.3857274880976,21.2615968730893));
#124119=CARTESIAN_POINT('Ctrl Pts',(5.56423334872787,-11.8654102545912,
20.5489320471781));
#124120=CARTESIAN_POINT('Ctrl Pts',(5.29206491409777,-13.3450930210848,
19.8355098124372));
#124121=CARTESIAN_POINT('Ctrl Pts',(5.02009325547574,-14.8247757875785,
19.1230942260454));
#124122=CARTESIAN_POINT('Ctrl Pts',(3.5503423930758,-10.3857274880977,21.5780184758147));
#124123=CARTESIAN_POINT('Ctrl Pts',(3.35512201173908,-11.8654102545913,
20.8423643805689));
#124124=CARTESIAN_POINT('Ctrl Pts',(3.15990163118534,-13.3450930210849,
20.1067102893288));
#124125=CARTESIAN_POINT('Ctrl Pts',(2.96468124959093,-14.8247757875786,
19.3710561927648));
#124126=CARTESIAN_POINT('Ctrl Pts',(21.0240583317461,-10.3860543223448,
-7.32308229902099));
#124127=CARTESIAN_POINT('Ctrl Pts',(21.1595547716875,-10.4031789716189,
-6.91347002434057));
#124128=CARTESIAN_POINT('Ctrl Pts',(21.4652976198877,-10.4454085986675,
-5.91103883132564));
#124129=CARTESIAN_POINT('Ctrl Pts',(21.8357140230541,-10.5181593694996,
-4.1786707436836));
#124130=CARTESIAN_POINT('Ctrl Pts',(22.0391217790841,-10.5883149792715,
-2.4998664668044));
#124131=CARTESIAN_POINT('Ctrl Pts',(22.1227138751392,-10.6469673090364,
-1.0985381300462));
#124132=CARTESIAN_POINT('Ctrl Pts',(22.113710594806,-10.7006769518375,0.180074596995001));
#124133=CARTESIAN_POINT('Ctrl Pts',(22.0525624892807,-10.7411991061502,
1.1387858171554));
#124134=CARTESIAN_POINT('Ctrl Pts',(22.0018129976186,-10.7646246887387,
1.6909460077538));
#124135=CARTESIAN_POINT('Ctrl Pts',(21.9504642362838,-10.7839152759132,
2.143984801892));
#124136=CARTESIAN_POINT('Ctrl Pts',(21.9054290692675,-10.7984301809448,
2.4843984030115));
#124137=CARTESIAN_POINT('Ctrl Pts',(21.8340660237395,-10.8190624516499,
2.9688265519474));
#124138=CARTESIAN_POINT('Ctrl Pts',(21.693082123752,-10.853625440699,3.7807100666793));
#124139=CARTESIAN_POINT('Ctrl Pts',(21.4435678455489,-10.9010883747477,
4.8961569007053));
#124140=CARTESIAN_POINT('Ctrl Pts',(21.0836011462885,-10.9541993013107,
6.1424710750287));
#124141=CARTESIAN_POINT('Ctrl Pts',(20.6756786018776,-11.0036772559569,
7.3004633853929));
#124142=CARTESIAN_POINT('Ctrl Pts',(20.2321698965391,-11.0494599201184,
8.3687888405024));
#124143=CARTESIAN_POINT('Ctrl Pts',(19.8418911111951,-11.0845641080935,
9.1860549810459));
#124144=CARTESIAN_POINT('Ctrl Pts',(19.522978628747,-11.1107744946751,9.79605912992251));
#124145=CARTESIAN_POINT('Ctrl Pts',(19.2800180017008,-11.1296030806349,
10.2344948116573));
#124146=CARTESIAN_POINT('Ctrl Pts',(19.0808695592325,-11.1442396978454,
10.5758239994989));
#124147=CARTESIAN_POINT('Ctrl Pts',(18.9118929125413,-11.1561339126606,
10.8538456846471));
#124148=CARTESIAN_POINT('Ctrl Pts',(18.8116818610867,-11.1630629046181,
11.0160715184336));
#124149=CARTESIAN_POINT('Ctrl Pts',(18.611038208665,-11.17648662689,11.3308890265215));
#124150=CARTESIAN_POINT('Ctrl Pts',(18.3723944441455,-11.1918230898418,
11.6908812314743));
#124151=CARTESIAN_POINT('Ctrl Pts',(17.92669041596,-11.2191293339661,12.3326012900648));
#124152=CARTESIAN_POINT('Ctrl Pts',(17.2648865947767,-11.2558094224622,
13.1965303686325));
#124153=CARTESIAN_POINT('Ctrl Pts',(16.4200795169888,-11.2972488919572,
14.174645463086));
#124154=CARTESIAN_POINT('Ctrl Pts',(15.23974852064,-11.3486577843046,15.3900797630276));
#124155=CARTESIAN_POINT('Ctrl Pts',(13.6741248249907,-11.4058997995179,
16.7457096749447));
#124156=CARTESIAN_POINT('Ctrl Pts',(11.0311764340046,-11.4824348216599,
18.5624671274645));
#124157=CARTESIAN_POINT('Ctrl Pts',(7.54959884439259,-11.549916739453,20.1685399471528));
#124158=CARTESIAN_POINT('Ctrl Pts',(4.75513839828037,-11.5738286057064,
20.8048766363472));
#124159=CARTESIAN_POINT('Ctrl Pts',(3.39301774776758,-11.5782667621799,
20.9851219766827));
#124160=CARTESIAN_POINT('',(20.0289769920157,-14.7080200033779,1.00790038663679));
#124161=CARTESIAN_POINT('Ctrl Pts',(3.0036004778395,-14.5298685324515,19.5176739398688));
#124162=CARTESIAN_POINT('Ctrl Pts',(3.55112800302276,-14.5353421674408,
19.4480952502214));
#124163=CARTESIAN_POINT('Ctrl Pts',(4.09537778459484,-14.5405937546692,
19.35411134788));
#124164=CARTESIAN_POINT('Ctrl Pts',(4.63442325657835,-14.5456454498766,
19.2366884957319));
#124165=CARTESIAN_POINT('Ctrl Pts',(5.17636806014248,-14.5507243163343,
19.1186340683249));
#124166=CARTESIAN_POINT('Ctrl Pts',(5.71305173991401,-14.5556011431881,
18.9768881809609));
#124167=CARTESIAN_POINT('Ctrl Pts',(6.24253239563425,-14.5602988335586,
18.8124831811905));
#124168=CARTESIAN_POINT('Ctrl Pts',(6.77029727419652,-14.564981301107,18.6486109342982));
#124169=CARTESIAN_POINT('Ctrl Pts',(7.29090509060169,-14.5694858002216,
18.462226568944));
#124170=CARTESIAN_POINT('Ctrl Pts',(7.80245843659668,-14.5738352648149,
18.2543971242127));
#124171=CARTESIAN_POINT('Ctrl Pts',(8.32213658701023,-14.578253810276,18.0432668045988));
#124172=CARTESIAN_POINT('Ctrl Pts',(8.83246958178692,-14.5825123663044,
17.810005054674));
#124173=CARTESIAN_POINT('Ctrl Pts',(9.33150565502435,-14.586635104038,17.5557720823651));
#124174=CARTESIAN_POINT('Ctrl Pts',(9.44272004426497,-14.5875538908424,
17.4991141246413));
#124175=CARTESIAN_POINT('Ctrl Pts',(9.55336856090666,-14.5884658915327,
17.4414175366969));
#124176=CARTESIAN_POINT('Ctrl Pts',(9.66345947096597,-14.5893716165188,
17.3826792864269));
#124177=CARTESIAN_POINT('Ctrl Pts',(10.3494062899163,-14.5950149450436,
17.0166970640827));
#124178=CARTESIAN_POINT('Ctrl Pts',(11.0135261258244,-14.6004131874022,
16.6103674865237));
#124179=CARTESIAN_POINT('Ctrl Pts',(11.6510122334003,-14.6056331332337,
16.1663069470911));
#124180=CARTESIAN_POINT('Ctrl Pts',(12.2884983409762,-14.6108530790652,
15.7222464076585));
#124181=CARTESIAN_POINT('Ctrl Pts',(12.8993516952742,-14.6158947154144,
15.2404543903162));
#124182=CARTESIAN_POINT('Ctrl Pts',(13.4787506989122,-14.6208244043988,
14.7234938231788));
#124183=CARTESIAN_POINT('Ctrl Pts',(13.7527577877277,-14.6231557334465,
14.4790148731905));
#124184=CARTESIAN_POINT('Ctrl Pts',(14.0197298255443,-14.6254620203041,
14.226669774414));
#124185=CARTESIAN_POINT('Ctrl Pts',(14.2793489498194,-14.6277443579703,
13.9669404347587));
#124186=CARTESIAN_POINT('Ctrl Pts',(14.479953257804,-14.6295078904888,13.7662509647888));
#124187=CARTESIAN_POINT('Ctrl Pts',(14.676167514226,-14.6312571241065,13.5611527179173));
#124188=CARTESIAN_POINT('Ctrl Pts',(14.867844336002,-14.6329925603108,13.3518671353773));
#124189=CARTESIAN_POINT('Ctrl Pts',(14.9579578003129,-14.6338084449181,
13.2534752239387));
#124190=CARTESIAN_POINT('Ctrl Pts',(15.0470622761653,-14.6346212248596,
13.1541644208492));
#124191=CARTESIAN_POINT('Ctrl Pts',(15.1351406598843,-14.6354309332318,
13.0539605949707));
#124192=CARTESIAN_POINT('Ctrl Pts',(15.6126526144614,-14.639820721181,12.5107112444379));
#124193=CARTESIAN_POINT('Ctrl Pts',(16.0600297517635,-14.6441204399449,
11.94119384063));
#124194=CARTESIAN_POINT('Ctrl Pts',(16.4749010595846,-14.6483386193657,
11.3490993146766));
#124195=CARTESIAN_POINT('Ctrl Pts',(16.8987291997807,-14.6526478668485,
10.7442218092326));
#124196=CARTESIAN_POINT('Ctrl Pts',(17.2886334461584,-14.6568720150038,
10.1157811512429));
#124197=CARTESIAN_POINT('Ctrl Pts',(17.6420532566376,-14.6610200257778,
9.46766933940676));
#124198=CARTESIAN_POINT('Ctrl Pts',(17.8117840141095,-14.6630121184388,
9.15641200326528));
#124199=CARTESIAN_POINT('Ctrl Pts',(17.9730993717662,-14.6649866487653,
8.84061709451688));
#124200=CARTESIAN_POINT('Ctrl Pts',(18.1257124334668,-14.666944600246,8.52071299325873));
#124201=CARTESIAN_POINT('Ctrl Pts',(18.2307877685619,-14.6682926657761,
8.30045641585036));
#124202=CARTESIAN_POINT('Ctrl Pts',(18.3317377921698,-14.6696328720955,
8.07825186814052));
#124203=CARTESIAN_POINT('Ctrl Pts',(18.428522212363,-14.6709657789603,7.854255475399));
#124204=CARTESIAN_POINT('Ctrl Pts',(18.4984177803099,-14.6719283748218,
7.69249023407742));
#124205=CARTESIAN_POINT('Ctrl Pts',(18.5661397501742,-14.6728871470331,
7.5297933872317));
#124206=CARTESIAN_POINT('Ctrl Pts',(18.6316804316326,-14.6738424217629,
7.36620364094372));
#124207=CARTESIAN_POINT('Ctrl Pts',(18.8415950214957,-14.6769019887169,
6.8422561668909));
#124208=CARTESIAN_POINT('Ctrl Pts',(19.029108609965,-14.6799253862373,6.30919503071334));
#124209=CARTESIAN_POINT('Ctrl Pts',(19.1936292010686,-14.6829184092704,
5.7691373086312));
#124210=CARTESIAN_POINT('Ctrl Pts',(19.3578987323212,-14.6859068649243,
5.22990371932354));
#124211=CARTESIAN_POINT('Ctrl Pts',(19.4992452120108,-14.6888650411288,
4.68369559706211));
#124212=CARTESIAN_POINT('Ctrl Pts',(19.6171290089493,-14.6917987710342,
4.13263521676215));
#124213=CARTESIAN_POINT('Ctrl Pts',(19.7333221474635,-14.6946904261565,
3.5894779995636));
#124214=CARTESIAN_POINT('Ctrl Pts',(19.8267207152815,-14.6975583334903,
3.04160739081862));
#124215=CARTESIAN_POINT('Ctrl Pts',(19.8968577789348,-14.7004081063806,
2.49105969946103));
#124216=CARTESIAN_POINT('Ctrl Pts',(19.9596288762693,-14.7029585891377,
1.998331875948));
#124217=CARTESIAN_POINT('Ctrl Pts',(20.003768438808,-14.705494547922,1.50346012381897));
#124218=CARTESIAN_POINT('Ctrl Pts',(20.0289769920157,-14.7080200033779,
1.00790038663679));
#124219=CARTESIAN_POINT('',(8.98030968417377,-14.8246498240684,-17.7326297845697));
#124220=CARTESIAN_POINT('Ctrl Pts',(20.0294482696628,-14.7082606298682,
1.0079254962535));
#124221=CARTESIAN_POINT('Ctrl Pts',(20.1277950096305,-14.7179597293916,
-0.909721834662798));
#124222=CARTESIAN_POINT('Ctrl Pts',(19.7670735927195,-14.7373579284384,
-4.7842782663411));
#124223=CARTESIAN_POINT('Ctrl Pts',(17.5503915986618,-14.7664552270085,
-10.1775208510527));
#124224=CARTESIAN_POINT('Ctrl Pts',(13.9098356859278,-14.7955525255518,
-14.714838478051));
#124225=CARTESIAN_POINT('Ctrl Pts',(10.7039424507348,-14.8149507245718,
-16.896621273265));
#124226=CARTESIAN_POINT('Ctrl Pts',(8.98030968417377,-14.8246498240684,
-17.7326297845697));
#124227=CARTESIAN_POINT('Ctrl Pts',(8.98041877365939,-14.8247757875784,
-17.7328532738887));
#124228=CARTESIAN_POINT('Ctrl Pts',(8.93512176271575,-14.8246801178707,
-17.7550280521238));
#124229=CARTESIAN_POINT('Ctrl Pts',(8.88916767179622,-14.8245821013755,
-17.7773035164219));
#124230=CARTESIAN_POINT('Ctrl Pts',(8.8425531862869,-14.8244829247841,-17.7996760921719));
#124231=CARTESIAN_POINT('Ctrl Pts',(8.68635044320303,-14.8241505891282,
-17.874645442661));
#124232=CARTESIAN_POINT('Ctrl Pts',(8.52254731258529,-14.8238044343904,
-17.9506553172909));
#124233=CARTESIAN_POINT('Ctrl Pts',(8.35098126647148,-14.8234696290146,
-18.0271118148));
#124234=CARTESIAN_POINT('Ctrl Pts',(8.191339468814,-14.823158093409,-18.0982544037996));
#124235=CARTESIAN_POINT('Ctrl Pts',(8.02497616590622,-14.8228564300703,
-18.169783206318));
#124236=CARTESIAN_POINT('Ctrl Pts',(7.85178781151831,-14.8225732848308,
-18.241179577189));
#124237=CARTESIAN_POINT('Ctrl Pts',(7.6816035649654,-14.8222950510003,-18.3113375137676));
#124238=CARTESIAN_POINT('Ctrl Pts',(7.50482864535709,-14.822034819286,-18.3813674624394));
#124239=CARTESIAN_POINT('Ctrl Pts',(7.32139626040677,-14.8217878053224,
-18.4507407923875));
#124240=CARTESIAN_POINT('Ctrl Pts',(7.14213699011594,-14.8215464109641,
-18.518535868527));
#124241=CARTESIAN_POINT('Ctrl Pts',(6.95651947633903,-14.8213177253169,
-18.585703712435));
#124242=CARTESIAN_POINT('Ctrl Pts',(6.76451595380745,-14.8210832858065,
-18.6517177453201));
#124243=CARTESIAN_POINT('Ctrl Pts',(6.70830667319707,-14.8210146533353,
-18.6710434391914));
#124244=CARTESIAN_POINT('Ctrl Pts',(6.6515503337074,-14.8209454300307,-18.6902700345268));
#124245=CARTESIAN_POINT('Ctrl Pts',(6.59424686356133,-14.820874902351,-18.7093837922322));
#124246=CARTESIAN_POINT('Ctrl Pts',(6.42553210351839,-14.8206672524385,
-18.7656591458287));
#124247=CARTESIAN_POINT('Ctrl Pts',(6.2520278468805,-14.8204629808589,-18.8209666050922));
#124248=CARTESIAN_POINT('Ctrl Pts',(6.07356022357068,-14.8202667348397,
-18.8749729518142));
#124249=CARTESIAN_POINT('Ctrl Pts',(5.90147265710313,-14.8200775044391,
-18.9270486202679));
#124250=CARTESIAN_POINT('Ctrl Pts',(5.72477005327101,-14.8198957324486,
-18.9779145558637));
#124251=CARTESIAN_POINT('Ctrl Pts',(5.54331411217878,-14.8197286975069,
-19.0272279481984));
#124252=CARTESIAN_POINT('Ctrl Pts',(5.38782225951367,-14.8195855631879,
-19.0694852073941));
#124253=CARTESIAN_POINT('Ctrl Pts',(5.22884019310756,-14.819453292285,-19.1106018401922));
#124254=CARTESIAN_POINT('Ctrl Pts',(5.0662936337265,-14.8193384342893,-19.1503344494784));
#124255=CARTESIAN_POINT('Ctrl Pts',(4.92035357064013,-14.8192353107093,
-19.1860077945672));
#124256=CARTESIAN_POINT('Ctrl Pts',(4.77152254391125,-14.8191301186677,
-19.220573607332));
#124257=CARTESIAN_POINT('Ctrl Pts',(4.62039439535417,-14.8190125896164,
-19.2537222255778));
#124258=CARTESIAN_POINT('Ctrl Pts',(4.60662005956678,-14.8190018776171,
-19.2567435038967));
#124259=CARTESIAN_POINT('Ctrl Pts',(4.59282665508283,-14.8189910607871,
-19.2597530425147));
#124260=CARTESIAN_POINT('Ctrl Pts',(4.57901463962796,-14.8189801299354,
-19.2627506272005));
#124261=CARTESIAN_POINT('Ctrl Pts',(4.45935491559002,-14.8188854310335,
-19.2887200563149));
#124262=CARTESIAN_POINT('Ctrl Pts',(4.33829792316721,-14.8187822847246,
-19.3137904899834));
#124263=CARTESIAN_POINT('Ctrl Pts',(4.21612917565096,-14.8186639562867,
-19.3378468956743));
#124264=CARTESIAN_POINT('Ctrl Pts',(4.11168713216043,-14.8185627973233,
-19.3584127132053));
#124265=CARTESIAN_POINT('Ctrl Pts',(4.00643906048657,-14.8184697935697,
-19.3782301985085));
#124266=CARTESIAN_POINT('Ctrl Pts',(3.89965154419749,-14.8183864421947,
-19.3973840688332));
#124267=CARTESIAN_POINT('Ctrl Pts',(3.79505277286209,-14.8183047992113,
-19.4161453564059));
#124268=CARTESIAN_POINT('Ctrl Pts',(3.68897692126279,-14.8182324133959,
-19.4342699890353));
#124269=CARTESIAN_POINT('Ctrl Pts',(3.58072942097234,-14.8181710220646,
-19.4517885515581));
#124270=CARTESIAN_POINT('Ctrl Pts',(3.49158669605301,-14.818120465788,-19.4662152348142));
#124271=CARTESIAN_POINT('Ctrl Pts',(3.40097111591966,-14.8180773701322,
-19.4802301080112));
#124272=CARTESIAN_POINT('Ctrl Pts',(3.30849264516216,-14.8180429075782,
-19.4938237387169));
#124273=CARTESIAN_POINT('Ctrl Pts',(3.21953417106731,-14.8180097567682,
-19.5068999567284));
#124274=CARTESIAN_POINT('Ctrl Pts',(3.12885050895284,-14.8179499632967,
-19.519601825571));
#124275=CARTESIAN_POINT('Ctrl Pts',(3.03734621179279,-14.8178597058984,
-19.5317548619694));
#124276=CARTESIAN_POINT('Ctrl Pts',(2.94624024362607,-14.8177698414012,
-19.5438549947676));
#124277=CARTESIAN_POINT('Ctrl Pts',(2.85432084636229,-14.8176497610475,
-19.5554109764564));
#124278=CARTESIAN_POINT('Ctrl Pts',(2.76248699266342,-14.8174953616395,
-19.56630182385));
#124279=CARTESIAN_POINT('Ctrl Pts',(2.66997056324547,-14.8173398146232,
-19.57727361991));
#124280=CARTESIAN_POINT('Ctrl Pts',(2.57754104114374,-14.8171494190937,
-19.5875703420104));
#124281=CARTESIAN_POINT('Ctrl Pts',(2.4861226511607,-14.8169198971104,-19.5971213259703));
#124282=CARTESIAN_POINT('Ctrl Pts',(2.44201786360564,-14.8168091642665,
-19.6017291966468));
#124283=CARTESIAN_POINT('Ctrl Pts',(2.39814849163765,-14.8166893248447,
-19.6061642793664));
#124284=CARTESIAN_POINT('Ctrl Pts',(2.35461863907948,-14.816559910538,-19.6104229442129));
#124285=CARTESIAN_POINT('Ctrl Pts',(2.34489458088547,-14.8165310009007,
-19.6113742799597));
#124286=CARTESIAN_POINT('Ctrl Pts',(2.33518746617445,-14.8165016135112,
-19.6123168228015));
#124287=CARTESIAN_POINT('Ctrl Pts',(2.32549845610052,-14.8164717431741,
-19.613250548343));
#124288=CARTESIAN_POINT('Ctrl Pts',(2.19960387111035,-14.8160836216149,
-19.6253829528559));
#124289=CARTESIAN_POINT('Ctrl Pts',(2.07676032764939,-14.8156757091036,
-19.6359926539969));
#124290=CARTESIAN_POINT('Ctrl Pts',(1.95639040425043,-14.8152376864082,
-19.6452990789904));
#124291=CARTESIAN_POINT('Ctrl Pts',(1.832984961403,-14.8147886175447,-19.6548401957844));
#124292=CARTESIAN_POINT('Ctrl Pts',(1.71217935393012,-14.8143079080899,
-19.6630113838724));
#124293=CARTESIAN_POINT('Ctrl Pts',(1.59334280045923,-14.8137825523316,
-19.6699948105728));
#124294=CARTESIAN_POINT('Ctrl Pts',(1.53177804426141,-14.8135103852396,
-19.6736126617278));
#124295=CARTESIAN_POINT('Ctrl Pts',(1.47074163295675,-14.8132262045007,
-19.6769108626778));
#124296=CARTESIAN_POINT('Ctrl Pts',(1.41014514214702,-14.8129279966881,
-19.6799093369495));
#124297=CARTESIAN_POINT('Ctrl Pts',(1.16630585336227,-14.8117280133236,
-19.6919751484196));
#124298=CARTESIAN_POINT('Ctrl Pts',(0.929594772959468,-14.8102496288649,
-19.6992120530697));
#124299=CARTESIAN_POINT('Ctrl Pts',(0.700769231162107,-14.8084953461214,
-19.702433522822));
#124300=CARTESIAN_POINT('Ctrl Pts',(0.457153329866155,-14.8066276736216,
-19.7058632153775));
#124301=CARTESIAN_POINT('Ctrl Pts',(0.222475313427719,-14.8044470805511,
-19.7047426322426));
#124302=CARTESIAN_POINT('Ctrl Pts',(-0.00239701595954722,-14.8019835142081,
-19.7000782780625));
#124303=CARTESIAN_POINT('Ctrl Pts',(-0.0715820154032169,-14.8012255648573,
-19.6986432267059));
#124304=CARTESIAN_POINT('Ctrl Pts',(-0.139839150972774,-14.8004410247428,
-19.6968728382344));
#124305=CARTESIAN_POINT('Ctrl Pts',(-0.207143942150203,-14.799631282061,
-19.6947966075547));
#124306=CARTESIAN_POINT('Ctrl Pts',(-0.383127481945274,-14.7975140273903,
-19.6893678346835));
#124307=CARTESIAN_POINT('Ctrl Pts',(-0.552599581589848,-14.7952362831131,
-19.6818446841523));
#124308=CARTESIAN_POINT('Ctrl Pts',(-0.715641691765939,-14.7927886257285,
-19.6727335239087));
#124309=CARTESIAN_POINT('Ctrl Pts',(-0.880680213956332,-14.7903109973591,
-19.6635107996664));
#124310=CARTESIAN_POINT('Ctrl Pts',(-1.03913057276921,-14.7876592635324,
-19.6526609693747));
#124311=CARTESIAN_POINT('Ctrl Pts',(-1.19109205636638,-14.7848239932001,
-19.6406576130355));
#124312=CARTESIAN_POINT('Ctrl Pts',(-1.30832166294718,-14.7826367440515,
-19.6313977090915));
#124313=CARTESIAN_POINT('Ctrl Pts',(-1.42168991172559,-14.7803402726962,
-19.6214502588705));
#124314=CARTESIAN_POINT('Ctrl Pts',(-1.53124688802333,-14.7779304331145,
-19.6110120104984));
#124315=CARTESIAN_POINT('Ctrl Pts',(-1.68283948650774,-14.7745959686516,
-19.5965687386246));
#124316=CARTESIAN_POINT('Ctrl Pts',(-1.82712759422044,-14.7710417653683,
-19.581189551863));
#124317=CARTESIAN_POINT('Ctrl Pts',(-1.96410177810465,-14.76726284471,-19.5653606768068));
#124318=CARTESIAN_POINT('Ctrl Pts',(-2.10070307959694,-14.7634942113405,
-19.5495748924165));
#124319=CARTESIAN_POINT('Ctrl Pts',(-2.23003047368335,-14.7595020462414,
-19.5333419040028));
#124320=CARTESIAN_POINT('Ctrl Pts',(-2.35208114625325,-14.7552841790505,
-19.5170926706886));
#124321=CARTESIAN_POINT('Ctrl Pts',(-2.42400601256083,-14.7527985759201,
-19.5075169435819));
#124322=CARTESIAN_POINT('Ctrl Pts',(-2.49340393378655,-14.7502346460086,
-19.4979346015022));
#124323=CARTESIAN_POINT('Ctrl Pts',(-2.56027490721657,-14.7475924808452,
-19.4884253925438));
#124324=CARTESIAN_POINT('Ctrl Pts',(-2.56028019711723,-14.7475922718338,
-19.4884246403075));
#124325=CARTESIAN_POINT('Ctrl Pts',(-2.56028548700224,-14.747592062822,
-19.488423888074));
#124326=CARTESIAN_POINT('Ctrl Pts',(-2.56029077687161,-14.7475918538097,
-19.4884231358432));
#124327=CARTESIAN_POINT('Ctrl Pts',(19.3926429248929,-10.2322287416264,
-11.0511228250352));
#124328=CARTESIAN_POINT('Ctrl Pts',(20.6993008387633,-10.3299895882838,
-8.68332892065734));
#124329=CARTESIAN_POINT('Ctrl Pts',(21.5718373988959,-10.43823879144,-6.07691736932481));
#124330=CARTESIAN_POINT('Ctrl Pts',(22.5300469543968,-10.7398451794298,
1.11825082598427));
#124331=CARTESIAN_POINT('Ctrl Pts',(20.7984458756935,-11.1393627019669,
10.5222303038838));
#124332=CARTESIAN_POINT('Ctrl Pts',(12.181061936268,-11.4974682532853,18.7557853079785));
#124333=CARTESIAN_POINT('Ctrl Pts',(5.61457114966195,-11.5741270107059,
20.6895315676119));
#124334=CARTESIAN_POINT('Ctrl Pts',(3.39226153526129,-11.5817505646642,
20.9834316118328));
#124335=CARTESIAN_POINT('Ctrl Pts',(19.6051490497546,-9.77023233807273,
-11.1531493754833));
#124336=CARTESIAN_POINT('Ctrl Pts',(20.9257357799476,-9.86665432428408,
-8.75856427126148));
#124337=CARTESIAN_POINT('Ctrl Pts',(21.8071299037153,-9.9733319585535,-6.12289098009028));
#124338=CARTESIAN_POINT('Ctrl Pts',(22.7734154732359,-10.2701768186423,
1.15207195328876));
#124339=CARTESIAN_POINT('Ctrl Pts',(21.0187040020957,-10.6626579817509,
10.6579953332894));
#124340=CARTESIAN_POINT('Ctrl Pts',(12.3062470175894,-11.0133705068532,
18.976709279171));
#124341=CARTESIAN_POINT('Ctrl Pts',(5.66890113308157,-11.0894100969776,
20.930938967981));
#124342=CARTESIAN_POINT('Ctrl Pts',(3.4222591262811,-11.0975378270277,21.2281994485752));
#124343=CARTESIAN_POINT('Ctrl Pts',(19.8804787558572,-9.3452460594545,-11.291380859697));
#124344=CARTESIAN_POINT('Ctrl Pts',(21.2198303421469,-9.44058952101446,
-8.8625103316799));
#124345=CARTESIAN_POINT('Ctrl Pts',(22.1136555365358,-9.54598382657422,
-6.18915986243179));
#124346=CARTESIAN_POINT('Ctrl Pts',(23.0932878217292,-9.8388706787764,1.18962450909613));
#124347=CARTESIAN_POINT('Ctrl Pts',(21.3128494436185,-10.2253833430654,
10.8307503581065));
#124348=CARTESIAN_POINT('Ctrl Pts',(12.4757427776653,-10.5696681733028,
19.26768937721));
#124349=CARTESIAN_POINT('Ctrl Pts',(5.74243387916962,-10.6453337584444,
21.2502484401644));
#124350=CARTESIAN_POINT('Ctrl Pts',(3.46283489292199,-10.6540091917417,
21.5518973915027));
#124351=CARTESIAN_POINT('Ctrl Pts',(20.2053803613679,-8.97746053848043,
-11.4591570960074));
#124352=CARTESIAN_POINT('Ctrl Pts',(21.567346479632,-9.07216196335442,-8.9901147798676));
#124353=CARTESIAN_POINT('Ctrl Pts',(22.4764679103614,-9.17676609477426,
-6.2724662361126));
#124354=CARTESIAN_POINT('Ctrl Pts',(23.4737464891629,-9.4671130308073,1.2290948010099));
#124355=CARTESIAN_POINT('Ctrl Pts',(21.6657359129342,-9.84962529367787,
11.0317826775648));
#124356=CARTESIAN_POINT('Ctrl Pts',(12.6805820635335,-10.1893998332071,
19.6134220309343));
#124357=CARTESIAN_POINT('Ctrl Pts',(5.83128264713038,-10.2650367560426,
21.6305933822517));
#124358=CARTESIAN_POINT('Ctrl Pts',(3.51184625538645,-10.2742513433355,
21.9374444045831));
#124359=CARTESIAN_POINT('Origin',(3.85148743001103,-13.1070801078502,24.4133332052717));
#124360=CARTESIAN_POINT('Ctrl Pts',(-19.1826781599109,-8.94600971021046,
-11.865148906411));
#124361=CARTESIAN_POINT('Ctrl Pts',(-19.4489619750308,-8.96384279075059,
-11.4077733633337));
#124362=CARTESIAN_POINT('Ctrl Pts',(-20.795227811459,-9.06174245774447,
-8.89716049303));
#124363=CARTESIAN_POINT('Ctrl Pts',(-22.3604011227729,-9.25631127457673,
-3.9071266163447));
#124364=CARTESIAN_POINT('Ctrl Pts',(-22.3284838786507,-9.52899600284,3.1109272122314));
#124365=CARTESIAN_POINT('Ctrl Pts',(-19.4740635173136,-9.87402939106219,
12.0286530891808));
#124366=CARTESIAN_POINT('Ctrl Pts',(-13.6022946333386,-10.1064670810176,
18.0960534392229));
#124367=CARTESIAN_POINT('Ctrl Pts',(-5.09428709336071,-10.2508004556264,
21.8411438369929));
#124368=CARTESIAN_POINT('Ctrl Pts',(-0.457765884594532,-10.274696143127,
22.4050166641862));
#124369=CARTESIAN_POINT('Ctrl Pts',(3.17825875468203,-10.2639657181122,
21.9908534150066));
#124370=CARTESIAN_POINT('Ctrl Pts',(3.34722894084424,-10.2635160849646,
21.9713298536965));
#124371=CARTESIAN_POINT('Ctrl Pts',(3.51860695738571,-10.2629050138002,
21.9482445562592));
#124372=CARTESIAN_POINT('Ctrl Pts',(-18.8580462648546,-9.31481640401533,
-11.6874452819684));
#124373=CARTESIAN_POINT('Ctrl Pts',(-19.1198330755448,-9.33284167269165,
-11.2376092944909));
#124374=CARTESIAN_POINT('Ctrl Pts',(-20.4433008125489,-9.43179666057117,
-8.76843003744226));
#124375=CARTESIAN_POINT('Ctrl Pts',(-21.9813828869794,-9.62843510525006,
-3.86125084880405));
#124376=CARTESIAN_POINT('Ctrl Pts',(-21.9486112249657,-9.90374203903902,
3.03921365838399));
#124377=CARTESIAN_POINT('Ctrl Pts',(-19.1405876755781,-10.251692154928,
11.8064248401562));
#124378=CARTESIAN_POINT('Ctrl Pts',(-13.3671239008664,-10.4855129386998,
17.7708118820848));
#124379=CARTESIAN_POINT('Ctrl Pts',(-5.0015164233772,-10.6309163802343,
21.4526098049531));
#124380=CARTESIAN_POINT('Ctrl Pts',(-0.442053305726496,-10.6554960147609,
22.0069610401847));
#124381=CARTESIAN_POINT('Ctrl Pts',(3.134308220319,-10.645901873175,21.5994908897522));
#124382=CARTESIAN_POINT('Ctrl Pts',(3.3005252593933,-10.6455189147846,21.5802701171617));
#124383=CARTESIAN_POINT('Ctrl Pts',(3.46909996620746,-10.6449679434736,
21.557555238614));
#124384=CARTESIAN_POINT('Ctrl Pts',(-18.5828956552847,-9.74201634116946,
-11.5408308208645));
#124385=CARTESIAN_POINT('Ctrl Pts',(-18.8409591435581,-9.76032499533552,
-11.0974414087243));
#124386=CARTESIAN_POINT('Ctrl Pts',(-20.1456091278372,-9.86083700475953,
-8.66365627977126));
#124387=CARTESIAN_POINT('Ctrl Pts',(-21.6619183623838,-10.0605506271923,
-3.82688433121339));
#124388=CARTESIAN_POINT('Ctrl Pts',(-21.6300403498105,-10.3398908225553,
2.97465334080709));
#124389=CARTESIAN_POINT('Ctrl Pts',(-18.8627586953217,-10.6925398606881,
11.6164785202706));
#124390=CARTESIAN_POINT('Ctrl Pts',(-13.1719699536829,-10.92892042894,17.4961938093734));
#124391=CARTESIAN_POINT('Ctrl Pts',(-4.92471500467671,-11.0761471053824,
21.1262182105343));
#124392=CARTESIAN_POINT('Ctrl Pts',(-0.429099212898006,-11.1015849382256,
21.6729571505602));
#124393=CARTESIAN_POINT('Ctrl Pts',(3.09796016307003,-11.0931896854268,
21.271230299922));
#124394=CARTESIAN_POINT('Ctrl Pts',(3.26190063529187,-11.0928779670963,
21.2522734220586));
#124395=CARTESIAN_POINT('Ctrl Pts',(3.42815916859187,-11.0923902363539,
21.2298758133663));
#124396=CARTESIAN_POINT('Ctrl Pts',(-18.3706609847408,-10.2069975575979,
-11.4324729986836));
#124397=CARTESIAN_POINT('Ctrl Pts',(-18.6259753533382,-10.2256387579378,
-10.9941324726207));
#124398=CARTESIAN_POINT('Ctrl Pts',(-19.9168137552142,-10.3279781763426,
-8.58802192679901));
#124399=CARTESIAN_POINT('Ctrl Pts',(-21.417980637121,-10.5313102289387,
-3.80578854332768));
#124400=CARTESIAN_POINT('Ctrl Pts',(-21.3890319527683,-10.8154648383569,
2.92049815062072));
#124401=CARTESIAN_POINT('Ctrl Pts',(-18.6551281192041,-11.1738283906803,
11.4686712474296));
#124402=CARTESIAN_POINT('Ctrl Pts',(-13.0272063724305,-11.4134847626687,
17.2867411967894));
#124403=CARTESIAN_POINT('Ctrl Pts',(-4.86800144669427,-11.5629759862578,
20.8794239021543));
#124404=CARTESIAN_POINT('Ctrl Pts',(-0.419608698474089,-11.5893331159124,
21.4209258575349));
#124405=CARTESIAN_POINT('Ctrl Pts',(3.07117097365139,-11.5820754684161,
21.0237275145893));
#124406=CARTESIAN_POINT('Ctrl Pts',(3.23343406512065,-11.5818320020519,
21.0049843279505));
#124407=CARTESIAN_POINT('Ctrl Pts',(3.3979886590968,-11.5814041380816,20.9828360879869));
#124408=CARTESIAN_POINT('Ctrl Pts',(-13.0450195284837,-14.8247757875791,
-14.282228848665));
#124409=CARTESIAN_POINT('Ctrl Pts',(-13.0814743536382,-14.8244342585737,
-14.2481074541823));
#124410=CARTESIAN_POINT('Ctrl Pts',(-13.1177703695842,-14.8240933604235,
-14.2138845162294));
#124411=CARTESIAN_POINT('Ctrl Pts',(-15.0105883910136,-14.8062702561239,
-12.4143326921541));
#124412=CARTESIAN_POINT('Ctrl Pts',(-18.0309361587919,-14.7730593149784,
-8.1550676749394));
#124413=CARTESIAN_POINT('Ctrl Pts',(-19.7652119571661,-14.7238360307136,
-0.4714084840611));
#124414=CARTESIAN_POINT('Ctrl Pts',(-18.4099599504948,-14.6724245876817,
7.2813006186718));
#124415=CARTESIAN_POINT('Ctrl Pts',(-14.1724067381704,-14.6152127468075,
13.9258201049491));
#124416=CARTESIAN_POINT('Ctrl Pts',(-9.87537908558824,-14.5698478861203,
16.9322823060818));
#124417=CARTESIAN_POINT('Ctrl Pts',(-7.53644645782731,-14.543597895226,
17.9728322517264));
#124418=CARTESIAN_POINT('Ctrl Pts',(-13.0450195284837,-14.8247757875791,
-14.282228848665));
#124419=CARTESIAN_POINT('Ctrl Pts',(-13.0813823342046,-14.8246980269419,
-14.2480084458301));
#124420=CARTESIAN_POINT('Ctrl Pts',(-13.1175901850243,-14.8246137935851,
-14.2136865948672));
#124421=CARTESIAN_POINT('Ctrl Pts',(-15.005600712173,-14.8204792241297,
-12.4090333200325));
#124422=CARTESIAN_POINT('Ctrl Pts',(-18.0131185523364,-14.8126485165085,
-8.144026963798));
#124423=CARTESIAN_POINT('Ctrl Pts',(-19.7252799029602,-14.8003212587819,
-0.467420172512298));
#124424=CARTESIAN_POINT('Ctrl Pts',(-18.3533758368768,-14.7858640825883,
7.2629363127181));
#124425=CARTESIAN_POINT('Ctrl Pts',(-14.1120731389093,-14.767275740221,
13.8734383919749));
#124426=CARTESIAN_POINT('Ctrl Pts',(-9.82468814564919,-14.7499197837719,
16.8539493971568));
#124427=CARTESIAN_POINT('Ctrl Pts',(-7.49392933081123,-14.7388404021069,
17.8820438438003));
#124428=CARTESIAN_POINT('Ctrl Pts',(-13.0450195284837,-14.8247757875791,
-14.282228848665));
#124429=CARTESIAN_POINT('Ctrl Pts',(-13.0812929413384,-14.8249543665355,
-14.2479121930241));
#124430=CARTESIAN_POINT('Ctrl Pts',(-13.1174096513227,-14.8251428013815,
-14.213488295767));
#124431=CARTESIAN_POINT('Ctrl Pts',(-15.0007050968018,-14.8346181036503,
-12.4038343822353));
#124432=CARTESIAN_POINT('Ctrl Pts',(-17.9981225899545,-14.8542155036505,
-8.1357139049832));
#124433=CARTESIAN_POINT('Ctrl Pts',(-19.7041401094761,-14.8861486753736,
-0.466487669849598));
#124434=CARTESIAN_POINT('Ctrl Pts',(-18.3398090184152,-14.9210225963058,
7.2569420458637));
#124435=CARTESIAN_POINT('Ctrl Pts',(-14.1170769753422,-14.958936742622,
13.8751719548065));
#124436=CARTESIAN_POINT('Ctrl Pts',(-9.84080274262823,-14.9859398343896,
16.8803300984889));
#124437=CARTESIAN_POINT('Ctrl Pts',(-7.51124426396518,-14.9990350507405,
17.9273902595126));
#124438=CARTESIAN_POINT('Ctrl Pts',(-13.0450195284837,-14.8247757875791,
-14.282228848665));
#124439=CARTESIAN_POINT('Ctrl Pts',(-13.0812033080362,-14.8252192108858,
-14.2478101778289));
#124440=CARTESIAN_POINT('Ctrl Pts',(-13.1172281696888,-14.8256626676147,
-14.2132943080432));
#124441=CARTESIAN_POINT('Ctrl Pts',(-14.9958002127691,-14.8489297607601,
-12.3985866253839));
#124442=CARTESIAN_POINT('Ctrl Pts',(-17.986091463128,-14.8975077149111,
-8.1304489304568));
#124443=CARTESIAN_POINT('Ctrl Pts',(-19.7042405617401,-14.972956679925,
-0.469052210462997));
#124444=CARTESIAN_POINT('Ctrl Pts',(-18.3736645885673,-15.0453057538407,
7.2646747556532));
#124445=CARTESIAN_POINT('Ctrl Pts',(-14.1865529047459,-15.1082882901937,
13.9316543207169));
#124446=CARTESIAN_POINT('Ctrl Pts',(-9.914231019201,-15.1373385699398,16.9967975123551));
#124447=CARTESIAN_POINT('Ctrl Pts',(-7.57647379716872,-15.1450960011124,
18.077660630415));
#124448=CARTESIAN_POINT('',(-7.57399959079255,-15.1391829262047,18.0716436872941));
#124449=CARTESIAN_POINT('Ctrl Pts',(-7.57399959079255,-15.1391829262047,
18.0716436872941));
#124450=CARTESIAN_POINT('Ctrl Pts',(-7.51086782745441,-14.9920963020565,
17.9261700137224));
#124451=CARTESIAN_POINT('Ctrl Pts',(-7.49453506441752,-14.7362335705316,
17.8832395323813));
#124452=CARTESIAN_POINT('Ctrl Pts',(-7.53644639481923,-14.5435981848273,
17.9728321170359));
#124453=CARTESIAN_POINT('',(-7.67571821211414,-15.1447610630117,18.0314454488543));
#124454=CARTESIAN_POINT('Ctrl Pts',(-13.0450195284837,-14.8247757875791,
-14.282228848665));
#124455=CARTESIAN_POINT('Ctrl Pts',(-13.0812028954261,-14.8252192037543,
-14.2478105717724));
#124456=CARTESIAN_POINT('Ctrl Pts',(-13.1172277667767,-14.8256626586477,
-14.2132947000703));
#124457=CARTESIAN_POINT('Ctrl Pts',(-13.1531925439957,-14.8261080992548,
-14.1785525908702));
#124458=CARTESIAN_POINT('Ctrl Pts',(-13.7236691886399,-14.8331737196354,
-13.6274700201758));
#124459=CARTESIAN_POINT('Ctrl Pts',(-14.260937517936,-14.8403814124802,
-13.0423451264309));
#124460=CARTESIAN_POINT('Ctrl Pts',(-14.7615250614237,-14.8476984729092,
-12.4275194771869));
#124461=CARTESIAN_POINT('Ctrl Pts',(-15.2636117085661,-14.8550374456533,
-11.8108526167706));
#124462=CARTESIAN_POINT('Ctrl Pts',(-15.7287969420258,-14.8624864418988,
-11.164307650636));
#124463=CARTESIAN_POINT('Ctrl Pts',(-16.1536161072475,-14.8700104514044,
-10.4922999112856));
#124464=CARTESIAN_POINT('Ctrl Pts',(-16.5726339917183,-14.8774317139176,
-9.82946903089524));
#124465=CARTESIAN_POINT('Ctrl Pts',(-16.9523803178129,-14.8849259419237,
-9.14186687152183));
#124466=CARTESIAN_POINT('Ctrl Pts',(-17.2895759425418,-14.8924576940702,
-8.43375185881049));
#124467=CARTESIAN_POINT('Ctrl Pts',(-17.3704770275334,-14.8942647368544,
-8.263858572463));
#124468=CARTESIAN_POINT('Ctrl Pts',(-17.4489289831023,-14.8960739317494,
-8.09278456877336));
#124469=CARTESIAN_POINT('Ctrl Pts',(-17.5248869603118,-14.8978847746921,
-7.92058876954825));
#124470=CARTESIAN_POINT('Ctrl Pts',(-17.7646281846883,-14.9036002205238,
-7.37709836530996));
#124471=CARTESIAN_POINT('Ctrl Pts',(-17.9795236279043,-14.9093321207475,
-6.82243289873557));
#124472=CARTESIAN_POINT('Ctrl Pts',(-18.169007533024,-14.9150654139596,
-6.25911324168105));
#124473=CARTESIAN_POINT('Ctrl Pts',(-18.4244039774222,-14.9227930502469,
-5.49984116851771));
#124474=CARTESIAN_POINT('Ctrl Pts',(-18.6338130336924,-14.930557440623,
-4.72429891241285));
#124475=CARTESIAN_POINT('Ctrl Pts',(-18.7957018180073,-14.938332309685,
-3.93859307120281));
#124476=CARTESIAN_POINT('Ctrl Pts',(-18.9638944837737,-14.9464099288915,
-3.1222921736419));
#124477=CARTESIAN_POINT('Ctrl Pts',(-19.0807936793102,-14.9544989116903,
-2.29502173272932));
#124478=CARTESIAN_POINT('Ctrl Pts',(-19.1447280514345,-14.9625600630702,
-1.46365731439125));
#124479=CARTESIAN_POINT('Ctrl Pts',(-19.1704935106876,-14.9658086953867,
-1.12861865938519));
#124480=CARTESIAN_POINT('Ctrl Pts',(-19.1876576190993,-14.9690526962424,
-0.792915329062096));
#124481=CARTESIAN_POINT('Ctrl Pts',(-19.196113221713,-14.9722890595285,
-0.456997973396364));
#124482=CARTESIAN_POINT('Ctrl Pts',(-19.2176842705318,-14.9805453309768,
0.399959242917192));
#124483=CARTESIAN_POINT('Ctrl Pts',(-19.1825758744588,-14.9887525602604,
1.25830923180902));
#124484=CARTESIAN_POINT('Ctrl Pts',(-19.0919875383617,-14.9968503334877,
2.11086457438786));
#124485=CARTESIAN_POINT('Ctrl Pts',(-19.0515254687142,-15.0004672744585,
2.4916658467801));
#124486=CARTESIAN_POINT('Ctrl Pts',(-18.999995628492,-15.0040622520348,
2.87131107898741));
#124487=CARTESIAN_POINT('Ctrl Pts',(-18.9375081595537,-15.0076293195878,
3.2491601930852));
#124488=CARTESIAN_POINT('Ctrl Pts',(-18.791841597961,-15.0159446262283,
4.1299764941228));
#124489=CARTESIAN_POINT('Ctrl Pts',(-18.5865934588984,-15.0241360436968,
5.00125405449273));
#124490=CARTESIAN_POINT('Ctrl Pts',(-18.3231137900534,-15.0321506566102,
5.85490556317612));
#124491=CARTESIAN_POINT('Ctrl Pts',(-18.1949819491877,-15.0360482139091,
6.27004172812155));
#124492=CARTESIAN_POINT('Ctrl Pts',(-18.0530794934227,-15.039903924072,
6.68100950090038));
#124493=CARTESIAN_POINT('Ctrl Pts',(-17.8975660460366,-15.0437115455408,
7.08687969047802));
#124494=CARTESIAN_POINT('Ctrl Pts',(-17.55973194016,-15.0519831414447,7.96858345888288));
#124495=CARTESIAN_POINT('Ctrl Pts',(-17.1576610352014,-15.0600278124418,
8.82622828939653));
#124496=CARTESIAN_POINT('Ctrl Pts',(-16.6966917776288,-15.0677496423807,
9.65143688956783));
#124497=CARTESIAN_POINT('Ctrl Pts',(-16.2639141510184,-15.0749992261201,
10.4261779673596));
#124498=CARTESIAN_POINT('Ctrl Pts',(-15.7792229503669,-15.0819641290731,
11.1723283444199));
#124499=CARTESIAN_POINT('Ctrl Pts',(-15.2470744106303,-15.0885655845984,
11.8829894947694));
#124500=CARTESIAN_POINT('Ctrl Pts',(-15.2124096444158,-15.0889956109827,
11.9292827771803));
#124501=CARTESIAN_POINT('Ctrl Pts',(-15.1775435108598,-15.0894240957258,
11.97542548004));
#124502=CARTESIAN_POINT('Ctrl Pts',(-15.14247724651,-15.0898510173416,12.0214157026933));
#124503=CARTESIAN_POINT('Ctrl Pts',(-14.7278440610323,-15.0948990563261,
12.5652167853901));
#124504=CARTESIAN_POINT('Ctrl Pts',(-14.2850540555671,-15.0998043209893,
13.0879906966532));
#124505=CARTESIAN_POINT('Ctrl Pts',(-13.8160884073286,-15.1045201899952,
13.5865451673036));
#124506=CARTESIAN_POINT('Ctrl Pts',(-13.1861237499829,-15.1108550480249,
14.2562566855165));
#124507=CARTESIAN_POINT('Ctrl Pts',(-12.5089239729707,-15.1168483391821,
14.882263898363));
#124508=CARTESIAN_POINT('Ctrl Pts',(-11.7921867809525,-15.1222909203311,
15.4595778901977));
#124509=CARTESIAN_POINT('Ctrl Pts',(-11.0580721628064,-15.1278654578692,
16.0508889668181));
#124510=CARTESIAN_POINT('Ctrl Pts',(-10.2824800280766,-15.1328614421034,
16.5911170800199));
#124511=CARTESIAN_POINT('Ctrl Pts',(-9.47373181089845,-15.1370487607805,
17.0749189862102));
#124512=CARTESIAN_POINT('Ctrl Pts',(-8.89058615368486,-15.1400680152902,
17.4237630078155));
#124513=CARTESIAN_POINT('Ctrl Pts',(-8.29020329898514,-15.1426666225332,
17.7432708220693));
#124514=CARTESIAN_POINT('Ctrl Pts',(-7.67571821211414,-15.1447610630117,
18.0314454488543));
#124515=CARTESIAN_POINT('Ctrl Pts',(-7.6759572797119,-15.1441445258318,
18.0319676532892));
#124516=CARTESIAN_POINT('Ctrl Pts',(-7.67251754613809,-15.1441600003488,
18.0335771370588));
#124517=CARTESIAN_POINT('Ctrl Pts',(-7.65715959240743,-15.1436731496033,
18.0401016220145));
#124518=CARTESIAN_POINT('Ctrl Pts',(-7.63935437519681,-15.1429366788845,
18.0474196695022));
#124519=CARTESIAN_POINT('Ctrl Pts',(-7.62453489514125,-15.142323706125,
18.0535105617112));
#124520=CARTESIAN_POINT('Ctrl Pts',(-7.60801955613288,-15.1415378009266,
18.0601493711528));
#124521=CARTESIAN_POINT('Ctrl Pts',(-7.59528855666385,-15.140725114269,
18.0650048534336));
#124522=CARTESIAN_POINT('Ctrl Pts',(-7.58408793312841,-15.1400101195566,
18.0692766648685));
#124523=CARTESIAN_POINT('Ctrl Pts',(-7.57581799331513,-15.1392743903286,
18.0721713508459));
#124524=CARTESIAN_POINT('Ctrl Pts',(-7.57421647144051,-15.1386179242886,
18.0721193664823));
#124525=CARTESIAN_POINT('Ctrl Pts',(-2.06223214670561,-20.1500950845692,
13.6000796959373));
#124526=CARTESIAN_POINT('Ctrl Pts',(0.654180744400493,-20.1501199848695,
14.0070740327939));
#124527=CARTESIAN_POINT('Ctrl Pts',(4.9011939386487,-20.1502210375939,13.3695252446906));
#124528=CARTESIAN_POINT('Ctrl Pts',(10.6499357941508,-20.1505066222235,
9.45400448583223));
#124529=CARTESIAN_POINT('Ctrl Pts',(13.5181719500045,-20.1507953163576,
4.50018228742802));
#124530=CARTESIAN_POINT('Ctrl Pts',(14.0422315005864,-20.1511418968512,
-2.4351435975171));
#124531=CARTESIAN_POINT('Ctrl Pts',(11.6959920087577,-20.1513957767584,
-8.43915585944051));
#124532=CARTESIAN_POINT('Ctrl Pts',(6.17910781366091,-20.1515189004674,
-12.8306071616354));
#124533=CARTESIAN_POINT('Ctrl Pts',(2.06908705097613,-20.1514971689907,
-13.7727637677135));
#124534=CARTESIAN_POINT('Ctrl Pts',(0.0101480276737425,-20.1514633635567,
-13.7742360003917));
#124535=CARTESIAN_POINT('Ctrl Pts',(-2.05472094122548,-18.3032003137329,
13.5523878177368));
#124536=CARTESIAN_POINT('Ctrl Pts',(0.65252074540137,-18.3032120536766,
13.9579470657879));
#124537=CARTESIAN_POINT('Ctrl Pts',(4.88504828579945,-18.3032597193426,
13.3223676309915));
#124538=CARTESIAN_POINT('Ctrl Pts',(10.6138191959919,-18.3033943556003,
9.41947628162999));
#124539=CARTESIAN_POINT('Ctrl Pts',(13.4713472862045,-18.3035305830055,
4.4826815480917));
#124540=CARTESIAN_POINT('Ctrl Pts',(13.992641710595,-18.3036941269971,-2.42821241697833));
#124541=CARTESIAN_POINT('Ctrl Pts',(11.6542089113358,-18.303813959086,-8.41043982348135));
#124542=CARTESIAN_POINT('Ctrl Pts',(6.15711524031635,-18.3038721049193,
-12.7856282850746));
#124543=CARTESIAN_POINT('Ctrl Pts',(2.06230671060943,-18.3038618458118,
-13.7243231597425));
#124544=CARTESIAN_POINT('Ctrl Pts',(0.0106575006542135,-18.3038458966799,
-13.7258720098775));
#124545=CARTESIAN_POINT('Ctrl Pts',(-1.98730749866096,-16.467770289791,
13.109514779329));
#124546=CARTESIAN_POINT('Ctrl Pts',(0.631879604740679,-16.4677690575145,
13.5018123860258));
#124547=CARTESIAN_POINT('Ctrl Pts',(4.72667996479729,-16.4677640852883,
12.8866053373589));
#124548=CARTESIAN_POINT('Ctrl Pts',(10.2683523151726,-16.4677499578605,
9.11018357515544));
#124549=CARTESIAN_POINT('Ctrl Pts',(13.0318605356856,-16.4677358653753,
4.33407769496724));
#124550=CARTESIAN_POINT('Ctrl Pts',(13.5351078017898,-16.4677189808475,
-2.35087229464222));
#124551=CARTESIAN_POINT('Ctrl Pts',(11.2725846203616,-16.4677066765366,
-8.13677835444934));
#124552=CARTESIAN_POINT('Ctrl Pts',(5.95563811219302,-16.4677007577403,
-12.368113229157));
#124553=CARTESIAN_POINT('Ctrl Pts',(1.99523416488086,-16.4677018070126,
-13.2760664606202));
#124554=CARTESIAN_POINT('Ctrl Pts',(0.0108805000127215,-16.4677034533973,
-13.2776567893829));
#124555=CARTESIAN_POINT('Ctrl Pts',(-1.86595331695615,-14.8062052574442,
12.310618784943));
#124556=CARTESIAN_POINT('Ctrl Pts',(0.594082088554307,-14.8061946520279,
12.6790015186702));
#124557=CARTESIAN_POINT('Ctrl Pts',(4.44008839958769,-14.8061516125214,
12.1007748912362));
#124558=CARTESIAN_POINT('Ctrl Pts',(9.64409082387654,-14.8060300280393,
8.5534755145505));
#124559=CARTESIAN_POINT('Ctrl Pts',(12.2385865708019,-14.8059071773957,
4.067519530187));
#124560=CARTESIAN_POINT('Ctrl Pts',(12.7101081083138,-14.8057597744429,
-2.2099638316683));
#124561=CARTESIAN_POINT('Ctrl Pts',(10.5848872316204,-14.8056518542132,
-7.6423878224357));
#124562=CARTESIAN_POINT('Ctrl Pts',(5.59250221040297,-14.8055995345978,
-11.6150083156928));
#124563=CARTESIAN_POINT('Ctrl Pts',(1.87381275465227,-14.8056087682826,
-12.4676554869936));
#124564=CARTESIAN_POINT('Ctrl Pts',(0.0107972563778209,-14.8056231346966,
-12.4692477298209));
#124565=CARTESIAN_POINT('',(13.767557093992,-20.150895058536,-0.0108498748130437));
#124566=CARTESIAN_POINT('Ctrl Pts',(13.7675570936001,-20.1508950586129,
-0.0108505296619737));
#124567=CARTESIAN_POINT('Ctrl Pts',(13.7673527136253,-20.1509057910728,
-0.351061635492162));
#124568=CARTESIAN_POINT('Ctrl Pts',(13.7544225027013,-20.1509219982061,
-0.691279029045714));
#124569=CARTESIAN_POINT('Ctrl Pts',(13.7286834495262,-20.150941264986,-1.03046487096723));
#124570=CARTESIAN_POINT('Ctrl Pts',(13.6834782866137,-20.1509751029799,
-1.62617253501119));
#124571=CARTESIAN_POINT('Ctrl Pts',(13.5987605645148,-20.1510183785996,
-2.21869822435684));
#124572=CARTESIAN_POINT('Ctrl Pts',(13.4762513606968,-20.151058086702,-2.80330309038591));
#124573=CARTESIAN_POINT('Ctrl Pts',(13.3515350699633,-20.151098510173,-3.39844001205095));
#124574=CARTESIAN_POINT('Ctrl Pts',(13.1876535847193,-20.1511352363654,
-3.98536707928724));
#124575=CARTESIAN_POINT('Ctrl Pts',(12.9864758755911,-20.1511545444285,
-4.55908980906747));
#124576=CARTESIAN_POINT('Ctrl Pts',(12.9020389001145,-20.1511626482809,
-4.79988891287853));
#124577=CARTESIAN_POINT('Ctrl Pts',(12.8110324619892,-20.151167683772,-5.03836210452844));
#124578=CARTESIAN_POINT('Ctrl Pts',(12.7135973040617,-20.1511686364695,
-5.27414107635812));
#124579=CARTESIAN_POINT('Ctrl Pts',(12.5402449457243,-20.1511703314672,
-5.6936286790099));
#124580=CARTESIAN_POINT('Ctrl Pts',(12.3464256479231,-20.1511623838879,
-6.10486238126071));
#124581=CARTESIAN_POINT('Ctrl Pts',(12.1329172562695,-20.151150967291,-6.50565688822246));
#124582=CARTESIAN_POINT('Ctrl Pts',(11.9206984227054,-20.1511396196486,
-6.90403065755083));
#124583=CARTESIAN_POINT('Ctrl Pts',(11.6890279564503,-20.151124844741,-7.29209018462061));
#124584=CARTESIAN_POINT('Ctrl Pts',(11.4387172776899,-20.1511127069689,
-7.66770770422848));
#124585=CARTESIAN_POINT('Ctrl Pts',(11.2288101498854,-20.1511025283984,
-7.98269544300323));
#124586=CARTESIAN_POINT('Ctrl Pts',(11.0057956322762,-20.1510942043607,
-8.28893370832754));
#124587=CARTESIAN_POINT('Ctrl Pts',(10.7701756827321,-20.1510913124403,
-8.58518358351673));
#124588=CARTESIAN_POINT('Ctrl Pts',(10.4881174687515,-20.1510878505523,
-8.93982125681029));
#124589=CARTESIAN_POINT('Ctrl Pts',(10.1879951272123,-20.1510921729497,
-9.28014399810389));
#124590=CARTESIAN_POINT('Ctrl Pts',(9.87179808775914,-20.151110468522,-9.60470342656285));
#124591=CARTESIAN_POINT('Ctrl Pts',(9.82730292507697,-20.15111304307,-9.65037534238562));
#124592=CARTESIAN_POINT('Ctrl Pts',(9.78248949866964,-20.1511158943198,
-9.69573518165168));
#124593=CARTESIAN_POINT('Ctrl Pts',(9.73736339681309,-20.1511190395212,
-9.74077897835796));
#124594=CARTESIAN_POINT('Ctrl Pts',(9.37365137507486,-20.1511443895409,
-10.1038276285358));
#124595=CARTESIAN_POINT('Ctrl Pts',(8.98950192147637,-20.1511629098334,
-10.4464760858031));
#124596=CARTESIAN_POINT('Ctrl Pts',(8.58755899638427,-20.1511777930653,
-10.7668123431147));
#124597=CARTESIAN_POINT('Ctrl Pts',(8.18492320724929,-20.1511927019528,
-11.0877007919453));
#124598=CARTESIAN_POINT('Ctrl Pts',(7.76443174800881,-20.1512039612516,
-11.3862006667483));
#124599=CARTESIAN_POINT('Ctrl Pts',(7.32870616335134,-20.1512147778943,
-11.6603529026033));
#124600=CARTESIAN_POINT('Ctrl Pts',(6.89322797039004,-20.1512255883957,
-11.9343494831812));
#124601=CARTESIAN_POINT('Ctrl Pts',(6.44253213369602,-20.1512359567649,
-12.1840266683675));
#124602=CARTESIAN_POINT('Ctrl Pts',(5.97921182054024,-20.151249081885,-12.4073825276468));
#124603=CARTESIAN_POINT('Ctrl Pts',(5.7472009747143,-20.1512556543795,-12.5192295163501));
#124604=CARTESIAN_POINT('Ctrl Pts',(5.51202413993782,-20.1512629181056,
-12.6244754227478));
#124605=CARTESIAN_POINT('Ctrl Pts',(5.27404853949828,-20.1512712831393,
-12.7230276371672));
#124606=CARTESIAN_POINT('Ctrl Pts',(4.76210592029958,-20.1512892783339,
-12.9350370981561));
#124607=CARTESIAN_POINT('Ctrl Pts',(4.23728360424372,-20.1512999119563,
-13.1160327930359));
#124608=CARTESIAN_POINT('Ctrl Pts',(3.70349344722421,-20.1513068413117,
-13.2650307731843));
#124609=CARTESIAN_POINT('Ctrl Pts',(3.16662220539115,-20.151313810664,-13.4148887830802));
#124610=CARTESIAN_POINT('Ctrl Pts',(2.62068027643189,-20.1513170328727,
-13.5323783406129));
#124611=CARTESIAN_POINT('Ctrl Pts',(2.0696678068044,-20.1513202316585,-13.6165469977025));
#124612=CARTESIAN_POINT('Ctrl Pts',(1.52522107312658,-20.1513233923283,
-13.6997127207241));
#124613=CARTESIAN_POINT('Ctrl Pts',(0.975824893951906,-20.1513265301467,
-13.7503467744471));
#124614=CARTESIAN_POINT('Ctrl Pts',(0.42534309123389,-20.1513332397411,
-13.7675805354733));
#124615=CARTESIAN_POINT('Ctrl Pts',(0.287073758897636,-20.1513349250487,
-13.7719092900642));
#124616=CARTESIAN_POINT('Ctrl Pts',(0.148735918129144,-20.1513368357138,
-13.7741310496749));
#124617=CARTESIAN_POINT('Ctrl Pts',(0.0103907382529685,-20.1513390287235,
-13.7742325693443));
#124618=CARTESIAN_POINT('',(13.1561995995581,-20.1507025817366,4.0329994990184));
#124619=CARTESIAN_POINT('Ctrl Pts',(13.1567393490569,-20.1506878268336,
4.03316540655132));
#124620=CARTESIAN_POINT('Ctrl Pts',(13.2560169276105,-20.1506877282308,
3.71332228959329));
#124621=CARTESIAN_POINT('Ctrl Pts',(13.3435390685467,-20.1506929327805,
3.38988599890787));
#124622=CARTESIAN_POINT('Ctrl Pts',(13.4188974135059,-20.1507026053634,
3.06357948614319));
#124623=CARTESIAN_POINT('Ctrl Pts',(13.5392313459759,-20.1507180507655,
2.54252576750333));
#124624=CARTESIAN_POINT('Ctrl Pts',(13.6285523003563,-20.1507448889651,
2.01415446775462));
#124625=CARTESIAN_POINT('Ctrl Pts',(13.6866556225275,-20.1507796985305,
1.48233431891673));
#124626=CARTESIAN_POINT('Ctrl Pts',(13.7408204048534,-20.1508121485259,
0.986563655176695));
#124627=CARTESIAN_POINT('Ctrl Pts',(13.7678558772509,-20.1508515258725,
0.48779487916526));
#124628=CARTESIAN_POINT('Ctrl Pts',(13.7675570943839,-20.1508950584591,
-0.0108492199641023));
#124629=CARTESIAN_POINT('Ctrl Pts',(-2.0596922018474,-20.1500479857101,
13.5974768226123));
#124630=CARTESIAN_POINT('Ctrl Pts',(-0.446176034171886,-20.1501025353744,
13.8417277244456));
#124631=CARTESIAN_POINT('Ctrl Pts',(2.86815502983586,-20.150211634709,13.750135633122));
#124632=CARTESIAN_POINT('Ctrl Pts',(7.48099387435108,-20.1503752837141,
11.8899940691182));
#124633=CARTESIAN_POINT('Ctrl Pts',(11.1571944930137,-20.1505389327253,
8.5397739106714));
#124634=CARTESIAN_POINT('Ctrl Pts',(12.6767261277906,-20.1506480320661,
5.5928730021076));
#124635=CARTESIAN_POINT('Ctrl Pts',(13.1561995995581,-20.1507025817366,
4.0329994990184));
#124636=CARTESIAN_POINT('Origin',(0.000296681332758736,-20.38744927903,
-0.0108455780865979));
#124637=CARTESIAN_POINT('',(13.1621258636785,-20.3874492790296,4.03481948084712));
#124638=CARTESIAN_POINT('Ctrl Pts',(7.21165722565549,-35.0865735845828,
-18.240432398064));
#124639=CARTESIAN_POINT('Ctrl Pts',(4.21811005273785,-34.9917281332232,
-19.4246374831303));
#124640=CARTESIAN_POINT('Ctrl Pts',(-2.36043402022144,-34.8020406845968,
-20.2892251339778));
#124641=CARTESIAN_POINT('Ctrl Pts',(-11.6711854141908,-34.5175112387033,
-16.7603128627694));
#124642=CARTESIAN_POINT('Ctrl Pts',(-18.2044031343775,-34.2329852469023,
-9.2493706175192));
#124643=CARTESIAN_POINT('Ctrl Pts',(-20.4092640543164,-33.9484592551012,
0.459111059179103));
#124644=CARTESIAN_POINT('Ctrl Pts',(-17.7600966110223,-33.6639332632999,
10.0555702839405));
#124645=CARTESIAN_POINT('Ctrl Pts',(-10.8875602180822,-33.3794072714987,
17.2582713109271));
#124646=CARTESIAN_POINT('Ctrl Pts',(-1.42567936638619,-33.0948812796972,
20.3541486825165));
#124647=CARTESIAN_POINT('Ctrl Pts',(8.37525758035392,-32.8103552878957,
18.6070707070949));
#124648=CARTESIAN_POINT('Ctrl Pts',(16.1845769650295,-32.5258292960943,
12.4324606725122));
#124649=CARTESIAN_POINT('Ctrl Pts',(20.1451084502456,-32.241303304293,3.2987230955722));
#124650=CARTESIAN_POINT('Ctrl Pts',(19.31502049658,-31.9567773124919,-6.6220650853476));
#124651=CARTESIAN_POINT('Ctrl Pts',(13.8917058028374,-31.6722513206909,
-14.970640966109));
#124652=CARTESIAN_POINT('Ctrl Pts',(5.16488472499066,-31.38772532889,-19.7616374607065));
#124653=CARTESIAN_POINT('Ctrl Pts',(-4.79012490219355,-31.103199337089,
-19.8557089647805));
#124654=CARTESIAN_POINT('Ctrl Pts',(-13.6059267064852,-30.8186733452882,
-15.2304851207135));
#124655=CARTESIAN_POINT('Ctrl Pts',(-19.1860405271845,-30.5341473534871,
-6.9858873961665));
#124656=CARTESIAN_POINT('Ctrl Pts',(-20.2034623876894,-30.2496213616861,
2.9174409664311));
#124657=CARTESIAN_POINT('Ctrl Pts',(-16.4162399305881,-29.9650953698846,
12.1243952136604));
#124658=CARTESIAN_POINT('Ctrl Pts',(-8.72501028269917,-29.6805693780833,
18.4454747863286));
#124659=CARTESIAN_POINT('Ctrl Pts',(1.04117960250616,-29.3960433862817,
20.3774673953427));
#124660=CARTESIAN_POINT('Ctrl Pts',(10.5598377228454,-29.1115173944804,
17.4609269741985));
#124661=CARTESIAN_POINT('Ctrl Pts',(17.5673374352271,-28.8269914026791,
10.3894343349088));
#124662=CARTESIAN_POINT('Ctrl Pts',(20.397229252729,-28.5424654108778,0.844657087569403));
#124663=CARTESIAN_POINT('Ctrl Pts',(18.3765382213441,-28.2579394190766,
-8.9035667580635));
#124664=CARTESIAN_POINT('Ctrl Pts',(11.9858037186144,-27.9734134272756,
-16.5370176753112));
#124665=CARTESIAN_POINT('Ctrl Pts',(2.74480265440898,-27.6888874354748,
-20.2403890748876));
#124666=CARTESIAN_POINT('Ctrl Pts',(-7.14886780265947,-27.4043614436738,
-19.1329843263224));
#124667=CARTESIAN_POINT('Ctrl Pts',(-15.342399550042,-27.1198354518729,
-13.4781547182861));
#124668=CARTESIAN_POINT('Ctrl Pts',(-19.8872934974124,-26.8353094600719,
-4.6206720399004));
#124669=CARTESIAN_POINT('Ctrl Pts',(-19.7027310192372,-26.5507834682707,
5.3330708281169));
#124670=CARTESIAN_POINT('Ctrl Pts',(-14.8326028126862,-26.2662574764693,
14.015979997437));
#124671=CARTESIAN_POINT('Ctrl Pts',(-6.43507127616529,-25.9817314846679,
19.3631778134933));
#124672=CARTESIAN_POINT('Ctrl Pts',(3.49285142710308,-25.6972054928666,
20.1030502273924));
#124673=CARTESIAN_POINT('Ctrl Pts',(12.5902116873831,-25.4126795010651,
16.0596486043056));
#124674=CARTESIAN_POINT('Ctrl Pts',(18.6935714736281,-25.1281535092638,
8.1945319674999));
#124675=CARTESIAN_POINT('Ctrl Pts',(20.3514942920689,-24.8436275174626,
-1.6219008020454));
#124676=CARTESIAN_POINT('Ctrl Pts',(17.1697104671803,-24.5591015256615,
-11.0552094518558));
#124677=CARTESIAN_POINT('Ctrl Pts',(9.90487818731548,-24.2745755338605,
-17.8620642568551));
#124678=CARTESIAN_POINT('Ctrl Pts',(0.284643054469942,-23.9900495420596,
-20.4237309759414));
#124679=CARTESIAN_POINT('Ctrl Pts',(-9.40321232645145,-23.7055235502587,
-18.1310211143881));
#124680=CARTESIAN_POINT('Ctrl Pts',(-16.8548246180924,-23.4209975584577,
-11.5291626907346));
#124681=CARTESIAN_POINT('Ctrl Pts',(-20.298130170876,-23.1364715666566,
-2.1881398740891));
#124682=CARTESIAN_POINT('Ctrl Pts',(-18.9142784641783,-22.8519455748554,
7.670664051579));
#124683=CARTESIAN_POINT('Ctrl Pts',(-13.0323624794779,-22.5674195830542,
15.7027325734377));
#124684=CARTESIAN_POINT('Ctrl Pts',(-4.05115728696893,-22.2828935912526,
19.9979640783749));
#124685=CARTESIAN_POINT('Ctrl Pts',(5.89352185239838,-21.9983675994512,
19.5349120232209));
#124686=CARTESIAN_POINT('Ctrl Pts',(14.4367364904558,-21.7138416076498,
14.423694551877));
#124687=CARTESIAN_POINT('Ctrl Pts',(19.5468296490044,-21.4293156158485,
5.8798073627127));
#124688=CARTESIAN_POINT('Ctrl Pts',(20.0085730020379,-21.1447896240473,
-4.0649326272407));
#124689=CARTESIAN_POINT('Ctrl Pts',(15.7121596270621,-20.8602636322462,
-13.0455724987497));
#124690=CARTESIAN_POINT('Ctrl Pts',(7.6793171276401,-20.5757376404454,-18.9264314299234));
#124691=CARTESIAN_POINT('Ctrl Pts',(-2.17966882505687,-20.2912116486444,
-20.3089857270899));
#124692=CARTESIAN_POINT('Ctrl Pts',(-11.5202384282473,-20.0066856568435,
-16.8644509465263));
#124693=CARTESIAN_POINT('Ctrl Pts',(-18.1211161808241,-19.7221596650425,
-9.4119699277242));
#124694=CARTESIAN_POINT('Ctrl Pts',(-20.4125511176036,-19.4376336732415,
0.276187082031603));
#124695=CARTESIAN_POINT('Ctrl Pts',(-17.8496184270678,-19.1531076814401,
9.89608502766241));
#124696=CARTESIAN_POINT('Ctrl Pts',(-11.0418076279287,-18.8685816896388,
17.1600214655226));
#124697=CARTESIAN_POINT('Ctrl Pts',(-1.60808037798361,-18.5840556978373,
20.3405638836186));
#124698=CARTESIAN_POINT('Ctrl Pts',(8.20813419590691,-18.2995297060359,
18.6813492106764));
#124699=CARTESIAN_POINT('Ctrl Pts',(16.0724474382554,-18.0150037142345,
12.5769545407274));
#124700=CARTESIAN_POINT('Ctrl Pts',(20.1146521097636,-17.7304777224332,
3.4790620639588));
#124701=CARTESIAN_POINT('Ctrl Pts',(19.3734726538692,-17.4459517306321,
-6.4487628010436));
#124702=CARTESIAN_POINT('Ctrl Pts',(14.0251709034027,-17.1614257388311,
-14.8455913624798));
#124703=CARTESIAN_POINT('Ctrl Pts',(5.34161866743287,-16.8768997470302,
-19.7145753126159));
#124704=CARTESIAN_POINT('Ctrl Pts',(-4.61214389296524,-16.5923737552292,
-19.8978310383317));
#124705=CARTESIAN_POINT('Ctrl Pts',(-13.4690374603544,-16.3078477634283,
-15.3517651933422));
#124706=CARTESIAN_POINT('Ctrl Pts',(-19.1227705502905,-16.0233217716273,
-7.1575020395291));
#124707=CARTESIAN_POINT('Ctrl Pts',(-20.2289099218173,-15.7387957798261,
2.7363395623145));
#124708=CARTESIAN_POINT('Ctrl Pts',(-16.5242488556613,-15.4542697880248,
11.9768019393467));
#124709=CARTESIAN_POINT('Ctrl Pts',(-8.89010496007338,-15.1697437962234,
18.3666348617769));
#124710=CARTESIAN_POINT('Ctrl Pts',(0.858682421984543,-14.8852178044221,
20.3858358726937));
#124711=CARTESIAN_POINT('Ctrl Pts',(10.4024842608321,-14.6006918126206,
17.5551056397582));
#124712=CARTESIAN_POINT('Ctrl Pts',(17.4743298337369,-14.3161652708585,
10.5458054127759));
#124713=CARTESIAN_POINT('Ctrl Pts',(19.4153519075145,-14.1264807263633,
4.2010690720029));
#124714=CARTESIAN_POINT('Ctrl Pts',(19.5790535405343,-14.0316381791354,
0.986067847366001));
#124715=CARTESIAN_POINT('Ctrl Pts',(7.30319195686233,-35.3160053269181,
-18.4718228260599));
#124716=CARTESIAN_POINT('Ctrl Pts',(4.27141858648058,-35.2211598755584,
-19.6711496499108));
#124717=CARTESIAN_POINT('Ctrl Pts',(-2.39026417056508,-35.0314724269319,
-20.5466095750757));
#124718=CARTESIAN_POINT('Ctrl Pts',(-11.8194139992335,-34.7469429810384,
-16.9729576950317));
#124719=CARTESIAN_POINT('Ctrl Pts',(-18.4354708937376,-34.4624169892376,
-9.36663999381817));
#124720=CARTESIAN_POINT('Ctrl Pts',(-20.6683692728498,-34.1778909974364,
0.465072377491051));
#124721=CARTESIAN_POINT('Ctrl Pts',(-17.9855481760783,-33.8933650056351,
10.1833607485423));
#124722=CARTESIAN_POINT('Ctrl Pts',(-11.0257801386415,-33.6088390138338,
17.4774931351753));
#124723=CARTESIAN_POINT('Ctrl Pts',(-1.44377947656163,-33.3243130220323,
20.6126728344843));
#124724=CARTESIAN_POINT('Ctrl Pts',(8.48157261970612,-33.0397870302309,
18.8434157239935));
#124725=CARTESIAN_POINT('Ctrl Pts',(16.3900289317282,-32.7552610384296,
12.5904224675372));
#124726=CARTESIAN_POINT('Ctrl Pts',(20.4008366927557,-32.4707350466281,
3.34073637407819));
#124727=CARTESIAN_POINT('Ctrl Pts',(19.5602115410486,-32.1862090548271,
-6.70599123292909));
#124728=CARTESIAN_POINT('Ctrl Pts',(14.068050353738,-31.9016830630261,-15.160548232163));
#124729=CARTESIAN_POINT('Ctrl Pts',(5.23044666120204,-31.6171570712252,
-20.0123640466765));
#124730=CARTESIAN_POINT('Ctrl Pts',(-4.85093696421841,-31.3326310794241,
-20.107629754977));
#124731=CARTESIAN_POINT('Ctrl Pts',(-13.7786510169288,-31.0481050876233,
-15.4236909614043));
#124732=CARTESIAN_POINT('Ctrl Pts',(-19.4296016506711,-30.7635790958223,
-7.07443212451786));
#124733=CARTESIAN_POINT('Ctrl Pts',(-20.4599391761149,-30.479053104021,
2.95461412523771));
#124734=CARTESIAN_POINT('Ctrl Pts',(-16.6246397942466,-30.1945271122198,
12.2784461301861));
#124735=CARTESIAN_POINT('Ctrl Pts',(-8.83577376524124,-29.9100011204184,
18.6797687012963));
#124736=CARTESIAN_POINT('Ctrl Pts',(1.05439309932171,-29.625475128617,20.6362870066196));
#124737=CARTESIAN_POINT('Ctrl Pts',(10.6938859059458,-29.3409491368155,
17.6827225385477));
#124738=CARTESIAN_POINT('Ctrl Pts',(17.7903423824794,-29.0564231450142,
10.5214607761403));
#124739=CARTESIAN_POINT('Ctrl Pts',(20.6561582856568,-28.7718971532129,
0.855517273396309));
#124740=CARTESIAN_POINT('Ctrl Pts',(18.609815574856,-28.4873711614118,-9.0164554822382));
#124741=CARTESIAN_POINT('Ctrl Pts',(12.1379538389944,-28.202845169611,-16.7468093066586));
#124742=CARTESIAN_POINT('Ctrl Pts',(2.77964280867437,-27.9183191778099,
-20.4971931857668));
#124743=CARTESIAN_POINT('Ctrl Pts',(-7.23962293161662,-27.6337931860091,
-19.3757304782609));
#124744=CARTESIAN_POINT('Ctrl Pts',(-15.5371675370116,-27.349267194208,
-13.6491155879777));
#124745=CARTESIAN_POINT('Ctrl Pts',(-20.1397566790044,-27.0647412024071,
-4.67919152087688));
#124746=CARTESIAN_POINT('Ctrl Pts',(-19.9528512708908,-26.7802152106059,
5.40090922009633));
#124747=CARTESIAN_POINT('Ctrl Pts',(-15.0208991806644,-26.4956892188045,
14.194043653245));
#124748=CARTESIAN_POINT('Ctrl Pts',(-6.51676510908653,-26.2111632270031,
19.6091215171658));
#124749=CARTESIAN_POINT('Ctrl Pts',(3.53718769283853,-25.9266372352017,
20.3583862476757));
#124750=CARTESIAN_POINT('Ctrl Pts',(12.7500344698235,-25.6421112434003,
16.2636556285143));
#124751=CARTESIAN_POINT('Ctrl Pts',(18.9308734084541,-25.3575852515989,
8.29869520209513));
#124752=CARTESIAN_POINT('Ctrl Pts',(20.6098427421244,-25.0730592597977,
-1.64235235620083));
#124753=CARTESIAN_POINT('Ctrl Pts',(17.387667735582,-24.7885332679967,-11.1954122223862));
#124754=CARTESIAN_POINT('Ctrl Pts',(10.0306119809458,-24.5040072761956,
-18.0886767032318));
#124755=CARTESIAN_POINT('Ctrl Pts',(0.28825269190672,-24.2194812843947,
-20.6828625221317));
#124756=CARTESIAN_POINT('Ctrl Pts',(-9.52258525101902,-23.9349552925939,
-18.3610478358659));
#124757=CARTESIAN_POINT('Ctrl Pts',(-17.0687920978692,-23.6504293007929,
-11.6753820646613));
#124758=CARTESIAN_POINT('Ctrl Pts',(-20.5558087220915,-23.3659033089918,
-2.2157795549298));
#124759=CARTESIAN_POINT('Ctrl Pts',(-19.1543896982084,-23.0813773171905,
7.76817704048829));
#124760=CARTESIAN_POINT('Ctrl Pts',(-13.1978056813328,-22.7968513253893,
15.9022087240765));
#124761=CARTESIAN_POINT('Ctrl Pts',(-4.10258850360793,-22.5123253335878,
20.251966081651));
#124762=CARTESIAN_POINT('Ctrl Pts',(5.96833344913549,-22.2277993417863,
19.783035808271));
#124763=CARTESIAN_POINT('Ctrl Pts',(14.6199999976141,-21.9432733499849,
14.6069339435401));
#124764=CARTESIAN_POINT('Ctrl Pts',(19.794963276948,-21.6587473581837,5.95458630625441));
#124765=CARTESIAN_POINT('Ctrl Pts',(20.2625682348803,-21.3742213663825,
-4.1163972695538));
#124766=CARTESIAN_POINT('Ctrl Pts',(15.9116140040041,-21.0896953745814,
-13.2110419497852));
#124767=CARTESIAN_POINT('Ctrl Pts',(7.77679851759469,-20.8051693827804,
-19.1665554944018));
#124768=CARTESIAN_POINT('Ctrl Pts',(-2.20734241560894,-20.5206433909796,
-20.5666606386922));
#124769=CARTESIAN_POINT('Ctrl Pts',(-11.6664859585378,-20.2361173991786,
-17.0783991824187));
#124770=CARTESIAN_POINT('Ctrl Pts',(-18.3511586095795,-19.9515914073776,
-9.53131257999866));
#124771=CARTESIAN_POINT('Ctrl Pts',(-20.6716821864251,-19.6670654155765,
0.279830820098463));
#124772=CARTESIAN_POINT('Ctrl Pts',(-18.0762143253985,-19.3825394237753,
10.0218486428894));
#124773=CARTESIAN_POINT('Ctrl Pts',(-11.1819817141189,-19.0980134319739,
17.3779971804484));
#124774=CARTESIAN_POINT('Ctrl Pts',(-1.62849793471711,-18.8134874401724,
20.5989150267742));
#124775=CARTESIAN_POINT('Ctrl Pts',(8.31232865972848,-18.5289614483711,
18.9186374278389));
#124776=CARTESIAN_POINT('Ctrl Pts',(16.2764754895943,-18.2444354565696,
12.7367504908884));
#124777=CARTESIAN_POINT('Ctrl Pts',(20.3699939692956,-17.9599094647684,
3.52336469551342));
#124778=CARTESIAN_POINT('Ctrl Pts',(19.6194055908056,-17.6753834729672,
-6.53048893433239));
#124779=CARTESIAN_POINT('Ctrl Pts',(14.2032098061651,-17.3908574811663,
-15.0339112914271));
#124780=CARTESIAN_POINT('Ctrl Pts',(5.40942408748613,-17.1063314893653,
-19.9647042285763));
#124781=CARTESIAN_POINT('Ctrl Pts',(-4.67069648436877,-16.8218054975644,
-20.1502870411281));
#124782=CARTESIAN_POINT('Ctrl Pts',(-13.6400241860788,-16.5372795057634,
-15.5465096264624));
#124783=CARTESIAN_POINT('Ctrl Pts',(-19.3655281881077,-16.2527535139624,
-7.24822734151537));
#124784=CARTESIAN_POINT('Ctrl Pts',(-20.4857103605224,-15.9682275221613,
2.77121776965016));
#124785=CARTESIAN_POINT('Ctrl Pts',(-16.7340186235104,-15.68370153036,12.1289711068083));
#124786=CARTESIAN_POINT('Ctrl Pts',(-9.00296668170897,-15.3991755385587,
18.5999442773105));
#124787=CARTESIAN_POINT('Ctrl Pts',(0.869584124064788,-15.1146495467572,
20.644728840781));
#124788=CARTESIAN_POINT('Ctrl Pts',(10.5345249321761,-14.8301235549557,
17.7781634780483));
#124789=CARTESIAN_POINT('Ctrl Pts',(17.6961753316591,-14.5455970131935,
10.67967475382));
#124790=CARTESIAN_POINT('Ctrl Pts',(19.6617771378094,-14.3559124686984,
4.25477704843712));
#124791=CARTESIAN_POINT('Ctrl Pts',(19.8275691635982,-14.2610699214705,
0.998721790564694));
#124792=CARTESIAN_POINT('Ctrl Pts',(7.35731688376873,-35.6519675551887,
-18.6086451381339));
#124793=CARTESIAN_POINT('Ctrl Pts',(4.30306183471608,-35.5571221038292,
-19.8168653969418));
#124794=CARTESIAN_POINT('Ctrl Pts',(-2.40797464123295,-35.3674346552027,
-20.6988084304716));
#124795=CARTESIAN_POINT('Ctrl Pts',(-11.9070192143153,-35.0829052093093,
-17.0986734375843));
#124796=CARTESIAN_POINT('Ctrl Pts',(-18.5721060137903,-34.7983792175084,
-9.43598003370033));
#124797=CARTESIAN_POINT('Ctrl Pts',(-20.8215560168409,-34.5138532257071,
0.468599409192545));
#124798=CARTESIAN_POINT('Ctrl Pts',(-18.1188499424385,-34.2293272339059,
10.258915276146));
#124799=CARTESIAN_POINT('Ctrl Pts',(-11.1075001650636,-33.9448012421046,
17.6071079843549));
#124800=CARTESIAN_POINT('Ctrl Pts',(-1.4544821524291,-33.6602752503032,
20.7655241709683));
#124801=CARTESIAN_POINT('Ctrl Pts',(8.54443158715318,-33.3757492585017,
18.9831541591551));
#124802=CARTESIAN_POINT('Ctrl Pts',(16.5115015374405,-33.0912232667003,
12.6838168343619));
#124803=CARTESIAN_POINT('Ctrl Pts',(20.5520353820924,-32.806697274899,3.36557663648623));
#124804=CARTESIAN_POINT('Ctrl Pts',(19.7051799517124,-32.5221712830978,
-6.75561233583874));
#124805=CARTESIAN_POINT('Ctrl Pts',(14.1723135756356,-32.2376452912969,
-15.2728303282039));
#124806=CARTESIAN_POINT('Ctrl Pts',(5.26920994484283,-31.9531192994958,
-20.1606053979745));
#124807=CARTESIAN_POINT('Ctrl Pts',(-4.88689190682381,-31.668593307695,
-20.2565771691985));
#124808=CARTESIAN_POINT('Ctrl Pts',(-13.8807737546558,-31.3840673158941,
-15.5379233400697));
#124809=CARTESIAN_POINT('Ctrl Pts',(-19.5736064371687,-31.0995413240931,
-7.12678393073221));
#124810=CARTESIAN_POINT('Ctrl Pts',(-20.6115803139262,-30.8150153322919,
2.97659264432777));
#124811=CARTESIAN_POINT('Ctrl Pts',(-16.7478555921138,-30.5304893404906,
12.3695282756417));
#124812=CARTESIAN_POINT('Ctrl Pts',(-8.90126234445367,-30.2459633486893,
18.818294280247));
#124813=CARTESIAN_POINT('Ctrl Pts',(1.06220554005612,-29.9614373568878,
20.7893133305282));
#124814=CARTESIAN_POINT('Ctrl Pts',(10.7731414946758,-29.6769113650864,
17.8138585049925));
#124815=CARTESIAN_POINT('Ctrl Pts',(17.9221933930081,-29.3923853732851,
10.5995210160827));
#124816=CARTESIAN_POINT('Ctrl Pts',(20.8092493047416,-29.1078593814838,
0.861938325898395));
#124817=CARTESIAN_POINT('Ctrl Pts',(18.7477401149514,-28.8233333896827,
-9.08320060399149));
#124818=CARTESIAN_POINT('Ctrl Pts',(12.2279121442521,-28.5388073978816,
-16.8708479835063));
#124819=CARTESIAN_POINT('Ctrl Pts',(2.80024194606045,-28.2542814060807,
-20.649027851037));
#124820=CARTESIAN_POINT('Ctrl Pts',(-7.29328163115951,-27.9697554142799,
-19.5192534172013));
#124821=CARTESIAN_POINT('Ctrl Pts',(-15.6523235288906,-27.6852294224788,
-13.7501956927122));
#124822=CARTESIAN_POINT('Ctrl Pts',(-20.2890247827703,-27.4007034306778,
-4.71379098961407));
#124823=CARTESIAN_POINT('Ctrl Pts',(-20.1007341243124,-27.1161774388767,
5.44101846719311));
#124824=CARTESIAN_POINT('Ctrl Pts',(-15.1322288471007,-26.8316514470754,
14.2993232591045));
#124825=CARTESIAN_POINT('Ctrl Pts',(-6.56506634435025,-26.5471254552739,
19.75453499904));
#124826=CARTESIAN_POINT('Ctrl Pts',(3.5634013778307,-26.2625994634726,20.5093529087566));
#124827=CARTESIAN_POINT('Ctrl Pts',(12.8445292136631,-25.9780734716709,
16.3842741736285));
#124828=CARTESIAN_POINT('Ctrl Pts',(19.0711774702505,-25.6935474798698,
8.36028140413904));
#124829=CARTESIAN_POINT('Ctrl Pts',(20.762590493331,-25.4090214880684,-1.65444427664881));
#124830=CARTESIAN_POINT('Ctrl Pts',(17.5165343210031,-25.1244954962675,
-11.2783066926525));
#124831=CARTESIAN_POINT('Ctrl Pts',(10.1049517117381,-24.8399695044665,
-18.2226606368376));
#124832=CARTESIAN_POINT('Ctrl Pts',(0.290386879284417,-24.5554435126656,
-20.8360732765944));
#124833=CARTESIAN_POINT('Ctrl Pts',(-9.59316413693339,-24.2709175208645,
-18.4970504494505));
#124834=CARTESIAN_POINT('Ctrl Pts',(-17.1952997326553,-23.9863915290637,
-11.7618338337559));
#124835=CARTESIAN_POINT('Ctrl Pts',(-20.7081603976051,-23.7018655372626,
-2.23212143385954));
#124836=CARTESIAN_POINT('Ctrl Pts',(-19.2963547497875,-23.4173395454614,
7.8258313045884));
#124837=CARTESIAN_POINT('Ctrl Pts',(-13.2956234814018,-23.13281355366,16.0201484036945));
#124838=CARTESIAN_POINT('Ctrl Pts',(-4.13299705717865,-22.8482875618587,
20.402144009152));
#124839=CARTESIAN_POINT('Ctrl Pts',(6.01256558276483,-22.5637615700572,
19.9297382567624));
#124840=CARTESIAN_POINT('Ctrl Pts',(14.7283540000885,-22.2792355782558,
14.715273687801));
#124841=CARTESIAN_POINT('Ctrl Pts',(19.9416715450216,-21.9947095864544,
5.99879913377749));
#124842=CARTESIAN_POINT('Ctrl Pts',(20.4127421593817,-21.7101835946533,
-4.14682558595112));
#124843=CARTESIAN_POINT('Ctrl Pts',(16.02954080999,-21.4256576028522,-13.3088752696119));
#124844=CARTESIAN_POINT('Ctrl Pts',(7.83443409890461,-21.1411316110512,
-19.3085281319302));
#124845=CARTESIAN_POINT('Ctrl Pts',(-2.22370434354987,-20.8566056192505,
-20.7190101623257));
#124846=CARTESIAN_POINT('Ctrl Pts',(-11.7529543750075,-20.5720796274494,
-17.2048954392547));
#124847=CARTESIAN_POINT('Ctrl Pts',(-18.4871705100271,-20.2875536356485,
-9.60187356763237));
#124848=CARTESIAN_POINT('Ctrl Pts',(-20.8248926586816,-20.0030276438473,
0.281985169618038));
#124849=CARTESIAN_POINT('Ctrl Pts',(-18.2101884749475,-19.7185016520462,
10.0962060051172));
#124850=CARTESIAN_POINT('Ctrl Pts',(-11.2648592250032,-19.4339756602447,
17.5068746733157));
#124851=CARTESIAN_POINT('Ctrl Pts',(-1.64056975399185,-19.1494496684432,
20.7516643682704));
#124852=CARTESIAN_POINT('Ctrl Pts',(8.37393332535866,-18.8649236766419,
19.0589333831229));
#124853=CARTESIAN_POINT('Ctrl Pts',(16.3971064681433,-18.5803976848406,
12.8312293621522));
#124854=CARTESIAN_POINT('Ctrl Pts',(20.5209640803892,-18.2958716930392,
3.54955851061796));
#124855=CARTESIAN_POINT('Ctrl Pts',(19.7648127117551,-18.011345701238,-6.57880929969677));
#124856=CARTESIAN_POINT('Ctrl Pts',(14.3084747670596,-17.726819709437,-15.1452548226815));
#124857=CARTESIAN_POINT('Ctrl Pts',(5.44951385972847,-17.4422937176361,
-20.1125923364662));
#124858=CARTESIAN_POINT('Ctrl Pts',(-4.70531556914115,-17.1577677258352,
-20.2995506356934));
#124859=CARTESIAN_POINT('Ctrl Pts',(-13.7411194985331,-16.8732417340342,
-15.661652224356));
#124860=CARTESIAN_POINT('Ctrl Pts',(-19.5090580779994,-16.5887157422333,
-7.30186733632666));
#124861=CARTESIAN_POINT('Ctrl Pts',(-20.6375425331145,-16.3041897504321,
2.7918372558769));
#124862=CARTESIAN_POINT('Ctrl Pts',(-16.858045019888,-16.0196637586308,
12.2189449950078));
#124863=CARTESIAN_POINT('Ctrl Pts',(-9.06969453905745,-15.7351377668294,
18.7378790863361));
#124864=CARTESIAN_POINT('Ctrl Pts',(0.87602710780907,-15.4506117750281,
20.7978160222272));
#124865=CARTESIAN_POINT('Ctrl Pts',(10.6125988970863,-15.1660857832266,
17.9100102741347));
#124866=CARTESIAN_POINT('Ctrl Pts',(17.8273295266417,-14.8815592414642,
10.7589002073211));
#124867=CARTESIAN_POINT('Ctrl Pts',(19.8074962503686,-14.6918746969692,
4.28640419722955));
#124868=CARTESIAN_POINT('Ctrl Pts',(19.9745176830133,-14.5970321497414,
1.00620413216206));
#124869=CARTESIAN_POINT('Ctrl Pts',(7.35728102273895,-35.9904306852073,
-18.6085545623724));
#124870=CARTESIAN_POINT('Ctrl Pts',(4.30328281352318,-35.8955852338478,
-19.8166732256848));
#124871=CARTESIAN_POINT('Ctrl Pts',(-2.40810561906194,-35.7058977852213,
-20.6987199142649));
#124872=CARTESIAN_POINT('Ctrl Pts',(-11.9068755338299,-35.4213683393277,
-17.09854605301));
#124873=CARTESIAN_POINT('Ctrl Pts',(-18.5720227285478,-35.136842347527,
-9.43593030022935));
#124874=CARTESIAN_POINT('Ctrl Pts',(-20.8214079481632,-34.8523163557257,
0.46860120000731));
#124875=CARTESIAN_POINT('Ctrl Pts',(-18.1187440639303,-34.5677903639245,
10.2588481354892));
#124876=CARTESIAN_POINT('Ctrl Pts',(-11.1074259787984,-34.283264372123,
17.6069981021371));
#124877=CARTESIAN_POINT('Ctrl Pts',(-1.45447504862581,-33.9987383803216,
20.7653925924866));
#124878=CARTESIAN_POINT('Ctrl Pts',(8.54437874899148,-33.7142123885203,
18.9830347052236));
#124879=CARTESIAN_POINT('Ctrl Pts',(16.5113969297173,-33.4296863967189,
12.683736653426));
#124880=CARTESIAN_POINT('Ctrl Pts',(20.5519060671164,-33.1451604049174,
3.36555542261783));
#124881=CARTESIAN_POINT('Ctrl Pts',(19.7050555944232,-32.8606344131164,
-6.75556984937254));
#124882=CARTESIAN_POINT('Ctrl Pts',(14.1722242903615,-32.5761084213155,
-15.2727340900629));
#124883=CARTESIAN_POINT('Ctrl Pts',(5.26917669530947,-32.2915824295144,
-20.1604783716226));
#124884=CARTESIAN_POINT('Ctrl Pts',(-4.88686107965444,-32.0070564377136,
-20.2564495243275));
#124885=CARTESIAN_POINT('Ctrl Pts',(-13.880686248398,-31.7225304459127,
-15.5378254509243));
#124886=CARTESIAN_POINT('Ctrl Pts',(-19.5734830284891,-31.4380044541116,
-7.12673906677562));
#124887=CARTESIAN_POINT('Ctrl Pts',(-20.6114503670633,-31.1534784623105,
2.97657380929805));
#124888=CARTESIAN_POINT('Ctrl Pts',(-16.747750001452,-30.8689524705092,
12.3694502231244));
#124889=CARTESIAN_POINT('Ctrl Pts',(-8.90120622452952,-30.5844264787079,
18.8181755706968));
#124890=CARTESIAN_POINT('Ctrl Pts',(1.06219884542625,-30.2999004869063,
20.7891821947772));
#124891=CARTESIAN_POINT('Ctrl Pts',(10.7730735765276,-30.0153744951049,
17.813746128069));
#124892=CARTESIAN_POINT('Ctrl Pts',(17.9220804034203,-29.7308485033035,
10.5994541224225));
#124893=CARTESIAN_POINT('Ctrl Pts',(20.8091181134531,-29.4463225115022,
0.861932823372964));
#124894=CARTESIAN_POINT('Ctrl Pts',(18.7476219206118,-29.1617965197012,
-9.08314340679429));
#124895=CARTESIAN_POINT('Ctrl Pts',(12.2278350545278,-28.8772705279002,
-16.8707416886368));
#124896=CARTESIAN_POINT('Ctrl Pts',(2.80022429364537,-28.5927445360993,
-20.6488977364084));
#124897=CARTESIAN_POINT('Ctrl Pts',(-7.2932356483701,-28.3082185442982,
-19.5191304253034));
#124898=CARTESIAN_POINT('Ctrl Pts',(-15.6522248460298,-28.0236925524974,
-13.7501090721754));
#124899=CARTESIAN_POINT('Ctrl Pts',(-20.2888968675565,-27.7391665606964,
-4.71376133961975));
#124900=CARTESIAN_POINT('Ctrl Pts',(-20.1006073961875,-27.4546405688952,
5.44098409559741));
#124901=CARTESIAN_POINT('Ctrl Pts',(-15.1321334432081,-27.170114577094,
14.2992330398078));
#124902=CARTESIAN_POINT('Ctrl Pts',(-6.56502495263481,-26.8855885852926,
19.7544103870417));
#124903=CARTESIAN_POINT('Ctrl Pts',(3.56337891402859,-26.601062593491,20.5092235379647));
#124904=CARTESIAN_POINT('Ctrl Pts',(12.8444482364478,-26.3165366016896,
16.3841708096368));
#124905=CARTESIAN_POINT('Ctrl Pts',(19.0710572367668,-26.0320106098883,
8.36022862787919));
#124906=CARTESIAN_POINT('Ctrl Pts',(20.762459596235,-25.747484618087,-1.65443391448461));
#124907=CARTESIAN_POINT('Ctrl Pts',(17.516423888858,-25.462958626286,-11.2782356562847));
#124908=CARTESIAN_POINT('Ctrl Pts',(10.1048880063492,-25.178432634485,-18.2225458193842));
#124909=CARTESIAN_POINT('Ctrl Pts',(0.290385050393889,-24.8939066426841,
-20.835941982728));
#124910=CARTESIAN_POINT('Ctrl Pts',(-9.59310365439832,-24.6093806508831,
-18.4969339020903));
#124911=CARTESIAN_POINT('Ctrl Pts',(-17.1951913220117,-24.3248546590822,
-11.7617597489629));
#124912=CARTESIAN_POINT('Ctrl Pts',(-20.7080298399258,-24.0403286672812,
-2.23210742969591));
#124913=CARTESIAN_POINT('Ctrl Pts',(-19.2962330929196,-23.7558026754799,
7.82578189780058));
#124914=CARTESIAN_POINT('Ctrl Pts',(-13.2955396564953,-23.4712766836786,
16.0200473353548));
#124915=CARTESIAN_POINT('Ctrl Pts',(-4.13297099858648,-23.1867506918773,
20.4020153142653));
#124916=CARTESIAN_POINT('Ctrl Pts',(6.0125276780638,-22.9022247000757,19.9296125401841));
#124917=CARTESIAN_POINT('Ctrl Pts',(14.7282611461891,-22.6176987082743,
14.7151808461223));
#124918=CARTESIAN_POINT('Ctrl Pts',(19.9415458234576,-22.3331727164731,
5.99876124561714));
#124919=CARTESIAN_POINT('Ctrl Pts',(20.4126134679239,-22.0486467246719,
-4.14679951041572));
#124920=CARTESIAN_POINT('Ctrl Pts',(16.0294397526848,-21.7641207328708,
-13.3087914314206));
#124921=CARTESIAN_POINT('Ctrl Pts',(7.83438470812239,-21.4795947410698,
-19.3084064685315));
#124922=CARTESIAN_POINT('Ctrl Pts',(-2.2236903221963,-21.195068749269,-20.7188796065507));
#124923=CARTESIAN_POINT('Ctrl Pts',(-11.7528802759666,-20.910542757468,
-17.2047870382404));
#124924=CARTESIAN_POINT('Ctrl Pts',(-18.4870539546722,-20.626016765667,
-9.60181310067859));
#124925=CARTESIAN_POINT('Ctrl Pts',(-20.8247613651301,-20.3414907738658,
0.281983323938917));
#124926=CARTESIAN_POINT('Ctrl Pts',(-18.2100736657312,-20.0569647820647,
10.0961422836356));
#124927=CARTESIAN_POINT('Ctrl Pts',(-11.2647882034642,-19.7724387902633,
17.5067642338004));
#124928=CARTESIAN_POINT('Ctrl Pts',(-1.64055940845912,-19.4879127984618,
20.7515334658383));
#124929=CARTESIAN_POINT('Ctrl Pts',(8.37388053208223,-19.2033868066605,
19.0588131645721));
#124930=CARTESIAN_POINT('Ctrl Pts',(16.3970030958973,-18.9188608148591,
12.8311483824869));
#124931=CARTESIAN_POINT('Ctrl Pts',(20.5208347018156,-18.6343348230578,
3.54953609610714));
#124932=CARTESIAN_POINT('Ctrl Pts',(19.7646881149059,-18.3498088312565,
-6.57876795643715));
#124933=CARTESIAN_POINT('Ctrl Pts',(14.3083845408201,-18.0652828394556,
-15.1451592765622));
#124934=CARTESIAN_POINT('Ctrl Pts',(5.44947954400172,-17.7807568476547,
-20.1124658658289));
#124935=CARTESIAN_POINT('Ctrl Pts',(-4.70528598108771,-17.4962308558538,
-20.29942219775));
#124936=CARTESIAN_POINT('Ctrl Pts',(-13.7410327066768,-17.2117048640528,
-15.6615546114122));
#124937=CARTESIAN_POINT('Ctrl Pts',(-19.5089353982976,-16.9271788722519,
-7.30181924213122));
#124938=CARTESIAN_POINT('Ctrl Pts',(-20.6374117811404,-16.6426528804507,
2.79181530991962));
#124939=CARTESIAN_POINT('Ctrl Pts',(-16.857940020921,-16.3581268886494,
12.2188764870284));
#124940=CARTESIAN_POINT('Ctrl Pts',(-9.06963477253549,-16.073600896848,
18.7377436038532));
#124941=CARTESIAN_POINT('Ctrl Pts',(0.876016385132547,-15.7890749050466,
20.7977196123005));
#124942=CARTESIAN_POINT('Ctrl Pts',(10.6125425559178,-15.5045489132451,
17.9098267078407));
#124943=CARTESIAN_POINT('Ctrl Pts',(17.8271946697557,-15.2200223714828,
10.7589826892386));
#124944=CARTESIAN_POINT('Ctrl Pts',(19.8074130043271,-15.0303378269878,
4.28612343836652));
#124945=CARTESIAN_POINT('Ctrl Pts',(19.9744203922878,-14.9354952797597,
1.00619918283329));
#124946=CARTESIAN_POINT('',(19.1356762758859,-21.3896724903661,4.26617276592355));
#124947=CARTESIAN_POINT('Ctrl Pts',(-7.67596161685153,-15.1441468751513,
18.031968437212));
#124948=CARTESIAN_POINT('Ctrl Pts',(-7.96671198265943,-15.1534540979587,
17.9085306180645));
#124949=CARTESIAN_POINT('Ctrl Pts',(-8.25444050387253,-15.162779025057,
17.7780201167025));
#124950=CARTESIAN_POINT('Ctrl Pts',(-8.53878179325845,-15.1721162596019,
17.6405060748367));
#124951=CARTESIAN_POINT('Ctrl Pts',(-9.27896807697773,-15.1964225886367,
17.2825348219536));
#124952=CARTESIAN_POINT('Ctrl Pts',(-9.99620438139531,-15.2208123317657,
16.877102950789));
#124953=CARTESIAN_POINT('Ctrl Pts',(-10.6854129550817,-15.2451902632218,
16.4283324405172));
#124954=CARTESIAN_POINT('Ctrl Pts',(-11.3732788252479,-15.2695207020384,
15.9804362167341));
#124955=CARTESIAN_POINT('Ctrl Pts',(-12.0332254835115,-15.2938393691057,
15.4893691505635));
#124956=CARTESIAN_POINT('Ctrl Pts',(-12.6601610576427,-15.3180514157701,
14.9592569404868));
#124957=CARTESIAN_POINT('Ctrl Pts',(-13.2834732368037,-15.3421235281068,
14.4322085315323));
#124958=CARTESIAN_POINT('Ctrl Pts',(-13.8741540597948,-15.3660901963352,
13.866564343047));
#124959=CARTESIAN_POINT('Ctrl Pts',(-14.4271661357115,-15.3898584715942,
13.2664179740201));
#124960=CARTESIAN_POINT('Ctrl Pts',(-14.6524410009021,-15.3995407104421,
13.021942494614));
#124961=CARTESIAN_POINT('Ctrl Pts',(-14.8714647180259,-15.4091900353571,
12.771742161122));
#124962=CARTESIAN_POINT('Ctrl Pts',(-15.0838956376554,-15.4188002167501,
12.5160959121726));
#124963=CARTESIAN_POINT('Ctrl Pts',(-15.3572862485934,-15.4311681590763,
12.1870887963243));
#124964=CARTESIAN_POINT('Ctrl Pts',(-15.6198925097339,-15.4436301119945,
11.8491672468138));
#124965=CARTESIAN_POINT('Ctrl Pts',(-15.8709913056436,-15.4561605570995,
11.5028985370364));
#124966=CARTESIAN_POINT('Ctrl Pts',(-16.2842706547813,-15.476784209151,
10.9329806030014));
#124967=CARTESIAN_POINT('Ctrl Pts',(-16.6663785063915,-15.4975934079792,
10.3404483835366));
#124968=CARTESIAN_POINT('Ctrl Pts',(-17.0156901587756,-15.5184750999956,
9.72904364899151));
#124969=CARTESIAN_POINT('Ctrl Pts',(-17.3650940073408,-15.5393623034578,
9.11747754226996));
#124970=CARTESIAN_POINT('Ctrl Pts',(-17.6816834663367,-15.5603220822158,
8.48702852486933));
#124971=CARTESIAN_POINT('Ctrl Pts',(-17.9638080917556,-15.5812412393596,
7.84148749080661));
#124972=CARTESIAN_POINT('Ctrl Pts',(-18.2454658260265,-15.6021257771599,
7.19701476970699));
#124973=CARTESIAN_POINT('Ctrl Pts',(-18.4927718101779,-15.6229698036634,
6.53749975366322));
#124974=CARTESIAN_POINT('Ctrl Pts',(-18.7040727074726,-15.6436604825477,
5.86676513104997));
#124975=CARTESIAN_POINT('Ctrl Pts',(-18.8747988474357,-15.6603780629477,
5.32482738007733));
#124976=CARTESIAN_POINT('Ctrl Pts',(-19.0220195334182,-15.6769955029796,
4.77556614901978));
#124977=CARTESIAN_POINT('Ctrl Pts',(-19.1448634209908,-15.6934535587772,
4.22102267349819));
#124978=CARTESIAN_POINT('Ctrl Pts',(-19.2615802504213,-15.7090907396679,
3.69413804355693));
#124979=CARTESIAN_POINT('Ctrl Pts',(-19.3566078775729,-15.7248698512574,
3.1624719224674));
#124980=CARTESIAN_POINT('Ctrl Pts',(-19.4291955057482,-15.7407408492181,
2.62772627039248));
#124981=CARTESIAN_POINT('Ctrl Pts',(-19.522996565888,-15.761250080221,1.93670342902646));
#124982=CARTESIAN_POINT('Ctrl Pts',(-19.5793243562024,-15.7819127898142,
1.24053632299082));
#124983=CARTESIAN_POINT('Ctrl Pts',(-19.5984975703465,-15.802621504947,
0.543208150369448));
#124984=CARTESIAN_POINT('Ctrl Pts',(-19.6176779852697,-15.8233379975388,
-0.154381913983445));
#124985=CARTESIAN_POINT('Ctrl Pts',(-19.599675039955,-15.8441005561504,
-0.853133691644604));
#124986=CARTESIAN_POINT('Ctrl Pts',(-19.5448196979349,-15.8648014267141,
-1.54900864308373));
#124987=CARTESIAN_POINT('Ctrl Pts',(-19.4900445183699,-15.8854720462111,
-2.24386668272338));
#124988=CARTESIAN_POINT('Ctrl Pts',(-19.3985237917919,-15.9060811232141,
-2.93585587519176));
#124989=CARTESIAN_POINT('Ctrl Pts',(-19.2706112654285,-15.9265212823557,
-3.62090959339044));
#124990=CARTESIAN_POINT('Ctrl Pts',(-19.1833016360187,-15.9404731819113,
-4.0885087250954));
#124991=CARTESIAN_POINT('Ctrl Pts',(-19.0790373695187,-15.9543463722273,
-4.55287561473564));
#124992=CARTESIAN_POINT('Ctrl Pts',(-18.9579401721005,-15.9681069012325,
-5.01270650442138));
#124993=CARTESIAN_POINT('Ctrl Pts',(-18.7920067271328,-15.9869622672617,
-5.64278981976523));
#124994=CARTESIAN_POINT('Ctrl Pts',(-18.5948678350552,-16.0060340434207,
-6.26463273084653));
#124995=CARTESIAN_POINT('Ctrl Pts',(-18.3667739578613,-16.0252313194524,
-6.87496237416947));
#124996=CARTESIAN_POINT('Ctrl Pts',(-18.1254721442712,-16.0455402272557,
-7.52063358478444));
#124997=CARTESIAN_POINT('Ctrl Pts',(-17.8495255097674,-16.065989656978,
-8.15341942627157));
#124998=CARTESIAN_POINT('Ctrl Pts',(-17.5410267579625,-16.0864724651013,
-8.77006315227015));
#124999=CARTESIAN_POINT('Ctrl Pts',(-17.2323706744223,-16.1069657192822,
-9.38702136131581));
#125000=CARTESIAN_POINT('Ctrl Pts',(-16.8911286687615,-16.127492404677,
-9.98782033136738));
#125001=CARTESIAN_POINT('Ctrl Pts',(-16.5194344596247,-16.1479450103915,
-10.5691623153337));
#125002=CARTESIAN_POINT('Ctrl Pts',(-16.148406802002,-16.1683609388725,
-11.1494617907809));
#125003=CARTESIAN_POINT('Ctrl Pts',(-15.74703563949,-16.1887030120725,-11.7103732251288));
#125004=CARTESIAN_POINT('Ctrl Pts',(-15.3174884621294,-16.2088642623558,
-12.2485914796302));
#125005=CARTESIAN_POINT('Ctrl Pts',(-15.0754051183046,-16.2202266996887,
-12.5519194529574));
#125006=CARTESIAN_POINT('Ctrl Pts',(-14.8243733602377,-16.2315317047915,
-12.8480392232481));
#125007=CARTESIAN_POINT('Ctrl Pts',(-14.5647881978907,-16.242760244116,
-13.136357112863));
#125008=CARTESIAN_POINT('Ctrl Pts',(-14.1076371454528,-16.2625346353915,
-13.6441088868182));
#125009=CARTESIAN_POINT('Ctrl Pts',(-13.6241648521158,-16.2825422875079,
-14.1281811090697));
#125010=CARTESIAN_POINT('Ctrl Pts',(-13.1164172901929,-16.3026812003647,
-14.5853712961223));
#125011=CARTESIAN_POINT('Ctrl Pts',(-13.0567975137463,-16.305045913802,
-14.6390546198638));
#125012=CARTESIAN_POINT('Ctrl Pts',(-12.9968430926448,-16.3074124380073,
-14.6923672768681));
#125013=CARTESIAN_POINT('Ctrl Pts',(-12.9365573800988,-16.309780608496,
-14.7453040593663));
#125014=CARTESIAN_POINT('Ctrl Pts',(-12.4224791535448,-16.3299748607252,
-15.1967152829684));
#125015=CARTESIAN_POINT('Ctrl Pts',(-11.8843065924013,-16.3502888261194,
-15.6207955870152));
#125016=CARTESIAN_POINT('Ctrl Pts',(-11.3253663938541,-16.3706205534047,
-16.0156954436391));
#125017=CARTESIAN_POINT('Ctrl Pts',(-10.7658495539581,-16.3909732563053,
-16.4110027062548));
#125018=CARTESIAN_POINT('Ctrl Pts',(-10.1855221236972,-16.411343767211,
-16.7770684247654));
#125019=CARTESIAN_POINT('Ctrl Pts',(-9.58777296036809,-16.4316296049482,
-17.1120308558733));
#125020=CARTESIAN_POINT('Ctrl Pts',(-8.99131715702609,-16.4518715498747,
-17.4462685230968));
#125021=CARTESIAN_POINT('Ctrl Pts',(-8.37751504849096,-16.472029143446,
-17.7495364782974));
#125022=CARTESIAN_POINT('Ctrl Pts',(-7.74978478310927,-16.492000617108,
-18.0199915875134));
#125023=CARTESIAN_POINT('Ctrl Pts',(-7.48238688437177,-16.5005079814752,
-18.1351989176287));
#125024=CARTESIAN_POINT('Ctrl Pts',(-7.21246227059232,-16.5089815781153,
-18.2444523386006));
#125025=CARTESIAN_POINT('Ctrl Pts',(-6.94027786594758,-16.5174135874278,
-18.3476103487592));
#125026=CARTESIAN_POINT('Ctrl Pts',(-6.30109580096043,-16.537214828911,
-18.5898606350647));
#125027=CARTESIAN_POINT('Ctrl Pts',(-5.64933055817269,-16.5572355879083,
-18.799048781931));
#125028=CARTESIAN_POINT('Ctrl Pts',(-4.98831797598896,-16.5773804520526,
-18.9733140482497));
#125029=CARTESIAN_POINT('Ctrl Pts',(-4.80285449648831,-16.5830325934776,
-19.0222084921962));
#125030=CARTESIAN_POINT('Ctrl Pts',(-4.61666336170457,-16.5886945097477,
-19.0683537392057));
#125031=CARTESIAN_POINT('Ctrl Pts',(-4.42981898473273,-16.594364101716,
-19.1117087597614));
#125032=CARTESIAN_POINT('Ctrl Pts',(-3.76397641420837,-16.6145683794749,
-19.2662096272737));
#125033=CARTESIAN_POINT('Ctrl Pts',(-3.08983430416207,-16.6348701428743,
-19.3852748016917));
#125034=CARTESIAN_POINT('Ctrl Pts',(-2.41120853991373,-16.6551743986366,
-19.4688533519244));
#125035=CARTESIAN_POINT('Ctrl Pts',(-1.73153931936084,-16.6755098742624,
-19.5525604126997));
#125036=CARTESIAN_POINT('Ctrl Pts',(-1.04737309168258,-16.6958478512211,
-19.6006709087659));
#125037=CARTESIAN_POINT('Ctrl Pts',(-0.362588965851761,-16.7160927022746,
-19.6131592396539));
#125038=CARTESIAN_POINT('Ctrl Pts',(0.320138119098422,-16.7362767392924,
-19.6256100565193));
#125039=CARTESIAN_POINT('Ctrl Pts',(1.00347877626662,-16.7563681643814,
-19.6026517519891));
#125040=CARTESIAN_POINT('Ctrl Pts',(1.68355152667601,-16.7762723420505,
-19.5442946159952));
#125041=CARTESIAN_POINT('Ctrl Pts',(1.86390772538806,-16.7815509564645,
-19.5288182258454));
#125042=CARTESIAN_POINT('Ctrl Pts',(2.04403391255204,-16.7868164045926,
-19.5108523981372));
#125043=CARTESIAN_POINT('Ctrl Pts',(2.22385734031878,-16.7920669311678,
-19.4903978342384));
#125044=CARTESIAN_POINT('Ctrl Pts',(2.90498712720754,-16.8119547182691,
-19.4129206505237));
#125045=CARTESIAN_POINT('Ctrl Pts',(3.58218821547192,-16.8320416356112,
-19.3001249568783));
#125046=CARTESIAN_POINT('Ctrl Pts',(4.25159345192295,-16.8522415747392,
-19.1519547947354));
#125047=CARTESIAN_POINT('Ctrl Pts',(4.54618420983754,-16.861131130801,-19.0867483129377));
#125048=CARTESIAN_POINT('Ctrl Pts',(4.8392645952929,-16.8700425854974,-19.0146912902427));
#125049=CARTESIAN_POINT('Ctrl Pts',(5.13050260616618,-16.8789686271052,
-18.935781061091));
#125050=CARTESIAN_POINT('Ctrl Pts',(5.79147190328789,-16.8992264204815,
-18.7566930411526));
#125051=CARTESIAN_POINT('Ctrl Pts',(6.44295343071101,-16.9195593583527,
-18.5423030888019));
#125052=CARTESIAN_POINT('Ctrl Pts',(7.08152913571654,-16.9398819472564,
-18.294399501425));
#125053=CARTESIAN_POINT('Ctrl Pts',(7.75062207964738,-16.9611757433268,
-18.0346487157486));
#125054=CARTESIAN_POINT('Ctrl Pts',(8.40554543636177,-16.9824581731296,
-17.7381037870244));
#125055=CARTESIAN_POINT('Ctrl Pts',(9.04234307753951,-17.0036307165447,
-17.4068779402656));
#125056=CARTESIAN_POINT('Ctrl Pts',(9.67914071871725,-17.0248032599598,
-17.0756520935069));
#125057=CARTESIAN_POINT('Ctrl Pts',(10.2978115059191,-17.0458658627574,
-16.7097450918249));
#125058=CARTESIAN_POINT('Ctrl Pts',(10.8943904711109,-17.0667202753361,
-16.311331984304));
#125059=CARTESIAN_POINT('Ctrl Pts',(11.4670614734517,-17.0867389452047,
-15.928885322685));
#125060=CARTESIAN_POINT('Ctrl Pts',(12.0199381422557,-17.106929764606,-15.5165679615053));
#125061=CARTESIAN_POINT('Ctrl Pts',(12.549531029029,-17.127218700659,-15.0761996385733));
#125062=CARTESIAN_POINT('Ctrl Pts',(12.8651724129902,-17.1393110606865,
-14.8137367725219));
#125063=CARTESIAN_POINT('Ctrl Pts',(13.1725424317842,-17.1514382871787,
-14.5413104437503));
#125064=CARTESIAN_POINT('Ctrl Pts',(13.4709004233559,-17.1635847578251,
-14.2593145200033));
#125065=CARTESIAN_POINT('Ctrl Pts',(13.9705482066361,-17.1839259496303,
-13.7870676146935));
#125066=CARTESIAN_POINT('Ctrl Pts',(14.444921344042,-17.2043211218805,-13.2879801222672));
#125067=CARTESIAN_POINT('Ctrl Pts',(14.8918308074122,-17.2246968683243,
-12.7653064223934));
#125068=CARTESIAN_POINT('Ctrl Pts',(15.3393221657706,-17.2450991448502,
-12.2419521792968));
#125069=CARTESIAN_POINT('Ctrl Pts',(15.7592774554294,-17.2654819379969,
-11.6949505303475));
#125070=CARTESIAN_POINT('Ctrl Pts',(16.1495119446114,-17.2857714563585,
-11.1276190133736));
#125071=CARTESIAN_POINT('Ctrl Pts',(16.5078617132611,-17.3044031878237,
-10.6066422071423));
#125072=CARTESIAN_POINT('Ctrl Pts',(16.8411486710384,-17.3229562416719,
-10.0685227656077));
#125073=CARTESIAN_POINT('Ctrl Pts',(17.1476998012512,-17.3413736199327,
-9.51586358200588));
#125074=CARTESIAN_POINT('Ctrl Pts',(17.4833407849295,-17.3615386963164,
-8.91076037493486));
#125075=CARTESIAN_POINT('Ctrl Pts',(17.7874318828879,-17.3818429038664,
-8.28796491843066));
#125076=CARTESIAN_POINT('Ctrl Pts',(18.0577295764515,-17.402226979138,-7.65079756485804));
#125077=CARTESIAN_POINT('Ctrl Pts',(18.2604495974851,-17.417514790563,-7.17292970880924));
#125078=CARTESIAN_POINT('Ctrl Pts',(18.4441615691702,-17.4328475390097,
-6.68697905548895));
#125079=CARTESIAN_POINT('Ctrl Pts',(18.6079271093741,-17.4482002920545,
-6.19436378075272));
#125080=CARTESIAN_POINT('Ctrl Pts',(18.8258288416407,-17.4686282250576,
-5.53890402058311));
#125081=CARTESIAN_POINT('Ctrl Pts',(19.0084152739054,-17.4890915817963,
-4.87164398202762));
#125082=CARTESIAN_POINT('Ctrl Pts',(19.1553097223201,-17.5095315972119,
-4.19655960064653));
#125083=CARTESIAN_POINT('Ctrl Pts',(19.3022737249966,-17.5299812909387,
-3.52115556800356));
#125084=CARTESIAN_POINT('Ctrl Pts',(19.4135114403142,-17.5504076147898,
-2.83792052093476));
#125085=CARTESIAN_POINT('Ctrl Pts',(19.4886869828234,-17.5707516700992,
-2.15086730071137));
#125086=CARTESIAN_POINT('Ctrl Pts',(19.5446525879873,-17.5858971193886,
-1.639379814672));
#125087=CARTESIAN_POINT('Ctrl Pts',(19.5806323034942,-17.6009969680299,
-1.12577691021134));
#125088=CARTESIAN_POINT('Ctrl Pts',(19.5965048457941,-17.6160269649577,
-0.611721646751356));
#125089=CARTESIAN_POINT('Ctrl Pts',(19.6179432130864,-17.6363273420776,
0.0825909175747273));
#125090=CARTESIAN_POINT('Ctrl Pts',(19.6029451049018,-17.6567286505745,
0.778234106597846));
#125091=CARTESIAN_POINT('Ctrl Pts',(19.5511133204381,-17.6771888052012,
1.47115944888601));
#125092=CARTESIAN_POINT('Ctrl Pts',(19.5042455042676,-17.6956894757026,
2.09772281918637));
#125093=CARTESIAN_POINT('Ctrl Pts',(19.4272616481961,-17.7142382698474,
2.72206308765492));
#125094=CARTESIAN_POINT('Ctrl Pts',(19.3199006294515,-17.7328041366504,
3.34117014996193));
#125095=CARTESIAN_POINT('Ctrl Pts',(19.2013942060536,-17.7532973705805,
4.02454820013646));
#125096=CARTESIAN_POINT('Ctrl Pts',(19.0458752011786,-17.7738114094492,
4.70154948682481));
#125097=CARTESIAN_POINT('Ctrl Pts',(18.854938245156,-17.7943044741645,5.36844429917808));
#125098=CARTESIAN_POINT('Ctrl Pts',(18.6641236085957,-17.8147844104593,
6.03491188038382));
#125099=CARTESIAN_POINT('Ctrl Pts',(18.4379364648652,-17.8352433956591,
6.69128502489286));
#125100=CARTESIAN_POINT('Ctrl Pts',(18.1780199414218,-17.8556397116789,
7.33384312865262));
#125101=CARTESIAN_POINT('Ctrl Pts',(18.02887918794,-17.867343169001,7.70254458126119));
#125102=CARTESIAN_POINT('Ctrl Pts',(17.8686340031833,-17.8790259921814,
8.06669754771328));
#125103=CARTESIAN_POINT('Ctrl Pts',(17.6976023043065,-17.8906803104111,
8.42560121124218));
#125104=CARTESIAN_POINT('Ctrl Pts',(17.3890268025087,-17.9117070389033,
9.07313543324782));
#125105=CARTESIAN_POINT('Ctrl Pts',(17.0452245667737,-17.9327962418409,
9.70416399953411));
#125106=CARTESIAN_POINT('Ctrl Pts',(16.6679421670937,-17.9539226409455,
10.3145471539464));
#125107=CARTESIAN_POINT('Ctrl Pts',(16.2906597674137,-17.9750490400502,
10.9249303083586));
#125108=CARTESIAN_POINT('Ctrl Pts',(15.8798974698057,-17.9962126390328,
11.5146669837844));
#125109=CARTESIAN_POINT('Ctrl Pts',(15.4374596193379,-18.0173881918896,
12.0796283635351));
#125110=CARTESIAN_POINT('Ctrl Pts',(15.0087676505531,-18.037905852019,12.6270372389661));
#125111=CARTESIAN_POINT('Ctrl Pts',(14.5503384268393,-18.0584347359364,
13.1511856112456));
#125112=CARTESIAN_POINT('Ctrl Pts',(14.0653879494473,-18.0789518737645,
13.6495375691492));
#125113=CARTESIAN_POINT('Ctrl Pts',(13.58133497636,-18.0994310402525,14.1469672204497));
#125114=CARTESIAN_POINT('Ctrl Pts',(13.0708594653015,-18.1198985031907,
14.6186951835269));
#125115=CARTESIAN_POINT('Ctrl Pts',(12.5371978838715,-18.1403314137949,
15.0622339258803));
#125116=CARTESIAN_POINT('Ctrl Pts',(12.3193665942499,-18.1486717692233,
15.2432786546111));
#125117=CARTESIAN_POINT('Ctrl Pts',(12.0976725953669,-18.1570063678037,
15.4196271495927));
#125118=CARTESIAN_POINT('Ctrl Pts',(11.8723374494886,-18.1653336562929,
15.5911122836882));
#125119=CARTESIAN_POINT('Ctrl Pts',(11.3212045669401,-18.1857008408747,
16.0105368519239));
#125120=CARTESIAN_POINT('Ctrl Pts',(10.7478777229155,-18.2060824801095,
16.4012344662457));
#125121=CARTESIAN_POINT('Ctrl Pts',(10.1555235633485,-18.2264754224337,
16.7606724620266));
#125122=CARTESIAN_POINT('Ctrl Pts',(9.56079935557225,-18.2469499582703,
17.1215485930252));
#125123=CARTESIAN_POINT('Ctrl Pts',(8.94689598608034,-18.2674358878078,
17.4509138610967));
#125124=CARTESIAN_POINT('Ctrl Pts',(8.31705331919836,-18.2879300225003,
17.7462434889036));
#125125=CARTESIAN_POINT('Ctrl Pts',(8.17347364665834,-18.2926018894646,
17.8135671769951));
#125126=CARTESIAN_POINT('Ctrl Pts',(8.02906578581865,-18.2972741828252,
17.8791223372889));
#125127=CARTESIAN_POINT('Ctrl Pts',(7.883868310118,-18.3019468648183,17.9428793887938));
#125128=CARTESIAN_POINT('Ctrl Pts',(7.24717671280072,-18.322436596803,18.2224543522496));
#125129=CARTESIAN_POINT('Ctrl Pts',(6.59530097302821,-18.3429338014024,
18.4674508475696));
#125130=CARTESIAN_POINT('Ctrl Pts',(5.93228471033653,-18.3634352953946,
18.6771817894034));
#125131=CARTESIAN_POINT('Ctrl Pts',(5.27119877454199,-18.383877100677,18.8863021138196));
#125132=CARTESIAN_POINT('Ctrl Pts',(4.59903801518278,-18.4043231703927,
19.0603618084397));
#125133=CARTESIAN_POINT('Ctrl Pts',(3.91981818630039,-18.4247703506586,
19.1987305804125));
#125134=CARTESIAN_POINT('Ctrl Pts',(3.75132967074056,-18.4298425156689,
19.2330545915767));
#125135=CARTESIAN_POINT('Ctrl Pts',(3.5824067753978,-18.4349147490252,19.2651826236892));
#125136=CARTESIAN_POINT('Ctrl Pts',(3.41311076684382,-18.4399870026029,
19.295105555245));
#125137=CARTESIAN_POINT('Ctrl Pts',(2.73303819204102,-18.4603625600666,
19.4153078286628));
#125138=CARTESIAN_POINT('Ctrl Pts',(2.04639456177818,-18.4807085664291,
19.4999695096571));
#125139=CARTESIAN_POINT('Ctrl Pts',(1.35714607634681,-18.5010413905439,
19.5483799765186));
#125140=CARTESIAN_POINT('Ctrl Pts',(0.665330833640664,-18.5214499339752,
19.5969707236717));
#125141=CARTESIAN_POINT('Ctrl Pts',(-0.0291077651113824,-18.5418451986975,
19.6090397216874));
#125142=CARTESIAN_POINT('Ctrl Pts',(-0.722154365626499,-18.5622437406071,
19.5839201856904));
#125143=CARTESIAN_POINT('Ctrl Pts',(-0.996583783013184,-18.570321061768,
19.573973466922));
#125144=CARTESIAN_POINT('Ctrl Pts',(-1.2707949652989,-18.5783988966783,
19.558196286884));
#125145=CARTESIAN_POINT('Ctrl Pts',(-1.54453890129338,-18.5864782728135,
19.5365494944151));
#125146=CARTESIAN_POINT('Ctrl Pts',(-2.26668720716006,-18.6077920154078,
19.4794443225615));
#125147=CARTESIAN_POINT('Ctrl Pts',(-2.98558202190837,-18.6291164833255,
19.3814868741946));
#125148=CARTESIAN_POINT('Ctrl Pts',(-3.69683861621736,-18.6504705382258,
19.2441861627912));
#125149=CARTESIAN_POINT('Ctrl Pts',(-4.40809521052636,-18.671824593126,
19.1068854513878));
#125150=CARTESIAN_POINT('Ctrl Pts',(-5.11171256206908,-18.6932082307975,
18.9302420424563));
#125151=CARTESIAN_POINT('Ctrl Pts',(-5.80333894602841,-18.7146403493412,
18.7158173047836));
#125152=CARTESIAN_POINT('Ctrl Pts',(-6.46002171120157,-18.7349896350181,
18.5122261276363));
#125153=CARTESIAN_POINT('Ctrl Pts',(-7.10636574045004,-18.7552670291326,
18.2742804544615));
#125154=CARTESIAN_POINT('Ctrl Pts',(-7.73859114124335,-18.7755073911458,
18.0032333100067));
#125155=CARTESIAN_POINT('Ctrl Pts',(-8.37285229266904,-18.7958129266395,
17.7313134002454));
#125156=CARTESIAN_POINT('Ctrl Pts',(-8.99290297945151,-18.8160811997023,
17.4260790432091));
#125157=CARTESIAN_POINT('Ctrl Pts',(-9.59495397035568,-18.8363474444547,
17.0888397111227));
#125158=CARTESIAN_POINT('Ctrl Pts',(-9.93789412691832,-18.8478914984524,
16.8967415149698));
#125159=CARTESIAN_POINT('Ctrl Pts',(-10.2749945449453,-18.8594348940062,
16.6942595342183));
#125160=CARTESIAN_POINT('Ctrl Pts',(-10.6055602344987,-18.8709841384065,
16.4816411625258));
#125161=CARTESIAN_POINT('Ctrl Pts',(-11.1863820383826,-18.8912767857624,
16.1080591784061));
#125162=CARTESIAN_POINT('Ctrl Pts',(-11.747026877579,-18.9115874881294,
15.703182551591));
#125163=CARTESIAN_POINT('Ctrl Pts',(-12.2847875944302,-18.9319515343155,
15.2699743791788));
#125164=CARTESIAN_POINT('Ctrl Pts',(-12.7880505283599,-18.9510092105443,
14.8645568597902));
#125165=CARTESIAN_POINT('Ctrl Pts',(-13.2712713890928,-18.9701135975195,
14.434327026458));
#125166=CARTESIAN_POINT('Ctrl Pts',(-13.732270342177,-18.9892936965078,
13.9817272578079));
#125167=CARTESIAN_POINT('Ctrl Pts',(-14.2202596516792,-19.0095967431825,
13.5026288843586));
#125168=CARTESIAN_POINT('Ctrl Pts',(-14.6835538770477,-19.0297887160436,
12.9979428162203));
#125169=CARTESIAN_POINT('Ctrl Pts',(-15.1194689751569,-19.0499212528835,
12.4705307543436));
#125170=CARTESIAN_POINT('Ctrl Pts',(-15.5565360917744,-19.0701069951644,
11.9417248695425));
#125171=CARTESIAN_POINT('Ctrl Pts',(-15.9660788794755,-19.0902330056196,
11.3900735995175));
#125172=CARTESIAN_POINT('Ctrl Pts',(-16.3454401778414,-19.1103514286439,
10.8184810341974));
#125173=CARTESIAN_POINT('Ctrl Pts',(-16.6289727699176,-19.1253878297031,
10.3912758280924));
#125174=CARTESIAN_POINT('Ctrl Pts',(-16.8956470048739,-19.1404199925674,
9.9529319119395));
#125175=CARTESIAN_POINT('Ctrl Pts',(-17.1443723814057,-19.1554696637149,
9.50466447456804));
#125176=CARTESIAN_POINT('Ctrl Pts',(-17.477422215919,-19.1756215700263,
8.90442256151512));
#125177=CARTESIAN_POINT('Ctrl Pts',(-17.7782881046497,-19.1958048617147,
8.28638868230337));
#125178=CARTESIAN_POINT('Ctrl Pts',(-18.0460298583971,-19.2160717351137,
7.65438225991267));
#125179=CARTESIAN_POINT('Ctrl Pts',(-18.2560629069572,-19.2319703132966,
7.15859766992512));
#125180=CARTESIAN_POINT('Ctrl Pts',(-18.4457131194058,-19.2479203193159,
6.65421472576111));
#125181=CARTESIAN_POINT('Ctrl Pts',(-18.6145479187227,-19.2639470441024,
6.14307000405798));
#125182=CARTESIAN_POINT('Ctrl Pts',(-18.8279275810738,-19.284202211505,
5.49706640426172));
#125183=CARTESIAN_POINT('Ctrl Pts',(-19.0079171302272,-19.3043113723972,
4.83971401539881));
#125184=CARTESIAN_POINT('Ctrl Pts',(-19.1535370295366,-19.3243408147619,
4.17475168650098));
#125185=CARTESIAN_POINT('Ctrl Pts',(-19.2994695988374,-19.3444132636498,
3.50836157358042));
#125186=CARTESIAN_POINT('Ctrl Pts',(-19.4108850344194,-19.3644056823911,
2.83432969455031));
#125187=CARTESIAN_POINT('Ctrl Pts',(-19.4868481700196,-19.384384960215,
2.15640697103001));
#125188=CARTESIAN_POINT('Ctrl Pts',(-19.5572362162488,-19.4028979181121,
1.52823837812117));
#125189=CARTESIAN_POINT('Ctrl Pts',(-19.5971855654001,-19.421399596702,
0.896729458126701));
#125190=CARTESIAN_POINT('Ctrl Pts',(-19.6059875649654,-19.4399431355329,
0.264845692695183));
#125191=CARTESIAN_POINT('Ctrl Pts',(-19.6154909313288,-19.4599642729889,
-0.417388256239934));
#125192=CARTESIAN_POINT('Ctrl Pts',(-19.5886855875603,-19.4800341900969,
-1.10005813943082));
#125193=CARTESIAN_POINT('Ctrl Pts',(-19.5265500175039,-19.5002197673346,
-1.77943973981283));
#125194=CARTESIAN_POINT('Ctrl Pts',(-19.4873279315441,-19.5129615904941,
-2.20828852168675));
#125195=CARTESIAN_POINT('Ctrl Pts',(-19.4340290301911,-19.5257494979913,
-2.6358278102968));
#125196=CARTESIAN_POINT('Ctrl Pts',(-19.3669053791051,-19.5386003921252,
-3.06112979782844));
#125197=CARTESIAN_POINT('Ctrl Pts',(-19.2612639325105,-19.558825559028,
-3.73048428727354));
#125198=CARTESIAN_POINT('Ctrl Pts',(-19.1209419915892,-19.5788747656106,
-4.39466598480122));
#125199=CARTESIAN_POINT('Ctrl Pts',(-18.9468495644725,-19.598826638307,
-5.04996601892758));
#125200=CARTESIAN_POINT('Ctrl Pts',(-18.7633983804749,-19.6198510718781,
-5.74049328151501));
#125201=CARTESIAN_POINT('Ctrl Pts',(-18.5424488129464,-19.6407674748194,
-6.42115723910012));
#125202=CARTESIAN_POINT('Ctrl Pts',(-18.2851069023829,-19.6616681465976,
-7.08766479166447));
#125203=CARTESIAN_POINT('Ctrl Pts',(-18.0413027760658,-19.6814693131125,
-7.71910990365933));
#125204=CARTESIAN_POINT('Ctrl Pts',(-17.7648355300758,-19.7012563664686,
-8.33784884345877));
#125205=CARTESIAN_POINT('Ctrl Pts',(-17.4566692957687,-19.7211076528417,
-8.94027835051219));
#125206=CARTESIAN_POINT('Ctrl Pts',(-17.4395576576062,-19.7222099411253,
-8.97372963295482));
#125207=CARTESIAN_POINT('Ctrl Pts',(-17.422348286727,-19.7233124274245,
-9.00713064155354));
#125208=CARTESIAN_POINT('Ctrl Pts',(-17.4050413495487,-19.7244151251441,
-9.04048076394456));
#125209=CARTESIAN_POINT('Ctrl Pts',(-17.0923299467344,-19.7443392831393,
-9.6430693935466));
#125210=CARTESIAN_POINT('Ctrl Pts',(-16.747765513473,-19.7643324427201,
-10.2290407465855));
#125211=CARTESIAN_POINT('Ctrl Pts',(-16.3739354467451,-19.7844737725246,
-10.7956414750817));
#125212=CARTESIAN_POINT('Ctrl Pts',(-16.1965519378726,-19.7940308950573,
-11.0644952519599));
#125213=CARTESIAN_POINT('Ctrl Pts',(-16.0125792230201,-19.8036213821293,
-11.3289884290456));
#125214=CARTESIAN_POINT('Ctrl Pts',(-15.8222935092206,-19.8132537405759,
-11.588830959664));
#125215=CARTESIAN_POINT('Ctrl Pts',(-15.4225908910256,-19.83348688795,-12.1346404044867));
#125216=CARTESIAN_POINT('Ctrl Pts',(-14.9944599300138,-19.8535195637038,
-12.6599848151856));
#125217=CARTESIAN_POINT('Ctrl Pts',(-14.5404523363714,-19.8734403972645,
-13.1620527180712));
#125218=CARTESIAN_POINT('Ctrl Pts',(-14.085652457738,-19.8933959945112,
-13.6649967756057));
#125219=CARTESIAN_POINT('Ctrl Pts',(-13.6048864611771,-19.9132394149744,
-14.1445829422449));
#125220=CARTESIAN_POINT('Ctrl Pts',(-13.1007261797559,-19.9330600948229,
-14.5980368120618));
#125221=CARTESIAN_POINT('Ctrl Pts',(-12.5980373757795,-19.9528229246493,
-15.0501671997119));
#125222=CARTESIAN_POINT('Ctrl Pts',(-12.0720914943721,-19.9725631578176,
-15.4763177075054));
#125223=CARTESIAN_POINT('Ctrl Pts',(-11.5254314511701,-19.9923692847752,
-15.8737894013225));
#125224=CARTESIAN_POINT('Ctrl Pts',(-11.37352684612,-19.9978729646773,-15.9842378992851));
#125225=CARTESIAN_POINT('Ctrl Pts',(-11.2200226968577,-20.0033817314739,
-16.0924722334538));
#125226=CARTESIAN_POINT('Ctrl Pts',(-11.0649733446642,-20.008897482218,
-16.1984351759037));
#125227=CARTESIAN_POINT('Ctrl Pts',(-10.5060429074168,-20.0287809640357,
-16.5804162220525));
#125228=CARTESIAN_POINT('Ctrl Pts',(-9.92703482603817,-20.0487551647259,
-16.9328772610618));
#125229=CARTESIAN_POINT('Ctrl Pts',(-9.33148868243509,-20.068909140944,
-17.2546446229602));
#125230=CARTESIAN_POINT('Ctrl Pts',(-9.14490879341371,-20.0752232220383,
-17.3554517884814));
#125231=CARTESIAN_POINT('Ctrl Pts',(-8.9567054388097,-20.0815549527566,
-17.453246623958));
#125232=CARTESIAN_POINT('Ctrl Pts',(-8.76698679302611,-20.0879070894547,
-17.5479938554905));
#125233=CARTESIAN_POINT('Ctrl Pts',(-8.16066232999489,-20.1082079716198,
-17.8507978526694));
#125234=CARTESIAN_POINT('Ctrl Pts',(-7.53835372022891,-20.1282896324134,
-18.1221970038862));
#125235=CARTESIAN_POINT('Ctrl Pts',(-6.90365677384123,-20.1482484267565,
-18.360927471157));
#125236=CARTESIAN_POINT('Ctrl Pts',(-6.26807242986821,-20.1682351263636,
-18.5999917179447));
#125237=CARTESIAN_POINT('Ctrl Pts',(-5.62006587175311,-20.1880986818942,
-18.8062963042504));
#125238=CARTESIAN_POINT('Ctrl Pts',(-4.96322479201084,-20.2079362654042,
-18.9786189001981));
#125239=CARTESIAN_POINT('Ctrl Pts',(-4.30778491685454,-20.2277315304389,
-19.1505738894002));
#125240=CARTESIAN_POINT('Ctrl Pts',(-3.64354882498002,-20.2475009481563,
-19.288692275832));
#125241=CARTESIAN_POINT('Ctrl Pts',(-2.97404738854414,-20.2673408804434,
-19.3917986272514));
#125242=CARTESIAN_POINT('Ctrl Pts',(-2.68144675465659,-20.2760117756014,
-19.4368604929044));
#125243=CARTESIAN_POINT('Ctrl Pts',(-2.38783991177637,-20.2846961359484,
-19.4752352960675));
#125244=CARTESIAN_POINT('Ctrl Pts',(-2.09351912166778,-20.2934019983511,
-19.5068268201257));
#125245=CARTESIAN_POINT('Ctrl Pts',(-1.42002827346162,-20.3133235222494,
-19.5791173379862));
#125246=CARTESIAN_POINT('Ctrl Pts',(-0.74280235846921,-20.333357580339,
-19.6158877417479));
#125247=CARTESIAN_POINT('Ctrl Pts',(-0.0655008529766487,-20.3536007937493,
-19.6177841495235));
#125248=CARTESIAN_POINT('Ctrl Pts',(0.0342683134021354,-20.356582698426,
-19.6180634978216));
#125249=CARTESIAN_POINT('Ctrl Pts',(0.134039208045682,-20.3595691431097,
-19.6175861622889));
#125250=CARTESIAN_POINT('Ctrl Pts',(0.233800226903533,-20.3625604387617,
-19.6163542329206));
#125251=CARTESIAN_POINT('Ctrl Pts',(0.915976107628608,-20.3830152192892,
-19.6079301759954));
#125252=CARTESIAN_POINT('Ctrl Pts',(1.59795824463812,-20.4032380754315,
-19.5637123293258));
#125253=CARTESIAN_POINT('Ctrl Pts',(2.27591555078056,-20.4233308843071,
-19.4843074399509));
#125254=CARTESIAN_POINT('Ctrl Pts',(2.95469435437799,-20.4434480401308,
-19.4048063337289));
#125255=CARTESIAN_POINT('Ctrl Pts',(3.62943815164262,-20.4634349066894,
-19.2900336542227));
#125256=CARTESIAN_POINT('Ctrl Pts',(4.29634708218343,-20.483394193385,-19.1406246792917));
#125257=CARTESIAN_POINT('Ctrl Pts',(4.96229794669435,-20.5033248070285,
-18.9914303418576));
#125258=CARTESIAN_POINT('Ctrl Pts',(5.62043620101892,-20.5232279356078,
-18.8076999896455));
#125259=CARTESIAN_POINT('Ctrl Pts',(6.26702825895235,-20.54320564012,-18.5900801496031));
#125260=CARTESIAN_POINT('Ctrl Pts',(6.64073085332449,-20.5547519001061,
-18.4643051763214));
#125261=CARTESIAN_POINT('Ctrl Pts',(7.01057757114383,-20.5663230635837,
-18.3272101349717));
#125262=CARTESIAN_POINT('Ctrl Pts',(7.3758555583613,-20.577938818499,-18.178920285125));
#125263=CARTESIAN_POINT('Ctrl Pts',(7.99220465337875,-20.5975385761644,
-17.9287045098752));
#125264=CARTESIAN_POINT('Ctrl Pts',(8.59554358249645,-20.6172652243437,
-17.6466166775351));
#125265=CARTESIAN_POINT('Ctrl Pts',(9.18312374837286,-20.6372137884968,
-17.3348258026809));
#125266=CARTESIAN_POINT('Ctrl Pts',(9.7937706049592,-20.6579454753388,-17.0107949236637));
#125267=CARTESIAN_POINT('Ctrl Pts',(10.387347544877,-20.6784389381894,-16.6541164745381));
#125268=CARTESIAN_POINT('Ctrl Pts',(10.9606548854532,-20.6987994087735,
-16.2672289539107));
#125269=CARTESIAN_POINT('Ctrl Pts',(11.5346277056033,-20.7191835132384,
-15.8798923447681));
#125270=CARTESIAN_POINT('Ctrl Pts',(12.0882839284538,-20.739434393381,-15.4622773872426));
#125271=CARTESIAN_POINT('Ctrl Pts',(12.6184649622262,-20.7596581294992,
-15.0168284589994));
#125272=CARTESIAN_POINT('Ctrl Pts',(13.1481816021458,-20.7798641513309,
-14.5717697064337));
#125273=CARTESIAN_POINT('Ctrl Pts',(13.6544644257292,-20.8000430924512,
-14.09892656797));
#125274=CARTESIAN_POINT('Ctrl Pts',(14.1342126277822,-20.8203005407478,
-13.6007213129244));
#125275=CARTESIAN_POINT('Ctrl Pts',(14.4662913505623,-20.8343226205145,
-13.2558667328136));
#125276=CARTESIAN_POINT('Ctrl Pts',(14.7856575389487,-20.8483823028569,
-12.8988600147797));
#125277=CARTESIAN_POINT('Ctrl Pts',(15.0912953792057,-20.8625145869668,
-12.5304969820086));
#125278=CARTESIAN_POINT('Ctrl Pts',(15.444587727849,-20.8788503516767,-12.1046994404096));
#125279=CARTESIAN_POINT('Ctrl Pts',(15.7795368753627,-20.8952830930681,
-11.6637287349794));
#125280=CARTESIAN_POINT('Ctrl Pts',(16.0953405513229,-20.9118671386601,
-11.2094240750309));
#125281=CARTESIAN_POINT('Ctrl Pts',(16.4988650475449,-20.933057736339,-10.6289271619419));
#125282=CARTESIAN_POINT('Ctrl Pts',(16.8707895574582,-20.9540107616899,
-10.0262235028478));
#125283=CARTESIAN_POINT('Ctrl Pts',(17.2093407047667,-20.9748325729484,
-9.40521503922238));
#125284=CARTESIAN_POINT('Ctrl Pts',(17.548303313063,-20.9956796901706,-8.78345182773124));
#125285=CARTESIAN_POINT('Ctrl Pts',(17.8538119566415,-21.0163953502855,
-8.14334000521956));
#125286=CARTESIAN_POINT('Ctrl Pts',(18.1241292121899,-21.0370867673627,
-7.48876509011475));
#125287=CARTESIAN_POINT('Ctrl Pts',(18.3943121299845,-21.0577679015651,
-6.83451547471613));
#125288=CARTESIAN_POINT('Ctrl Pts',(18.6293393361404,-21.0784248309968,
-6.16581771388711));
#125289=CARTESIAN_POINT('Ctrl Pts',(18.8275087942039,-21.099164399456,-5.48651122060317));
#125290=CARTESIAN_POINT('Ctrl Pts',(18.9796632165315,-21.1150882309538,
-4.96493999525345));
#125291=CARTESIAN_POINT('Ctrl Pts',(19.1100901870924,-21.1310607615747,
-4.43711396802241));
#125292=CARTESIAN_POINT('Ctrl Pts',(19.2180281340045,-21.1471303444719,
-3.90475202696282));
#125293=CARTESIAN_POINT('Ctrl Pts',(19.3057327662874,-21.1601876324718,
-3.47218304063509));
#125294=CARTESIAN_POINT('Ctrl Pts',(19.3785896363874,-21.1733089904284,
-3.03661900051417));
#125295=CARTESIAN_POINT('Ctrl Pts',(19.4366783219683,-21.1865204892516,
-2.59907185618847));
#125296=CARTESIAN_POINT('Ctrl Pts',(19.5330355780233,-21.2084356653697,
-1.87327057836023));
#125297=CARTESIAN_POINT('Ctrl Pts',(19.5882564473196,-21.2301223160552,
-1.14183954580554));
#125298=CARTESIAN_POINT('Ctrl Pts',(19.6026491349224,-21.251685089126,-0.409506903944618));
#125299=CARTESIAN_POINT('Ctrl Pts',(19.6170706857816,-21.2732911044226,
0.324294365973972));
#125300=CARTESIAN_POINT('Ctrl Pts',(19.590501025036,-21.294772815113,1.0590005646449));
#125301=CARTESIAN_POINT('Ctrl Pts',(19.5232689574881,-21.3162359162349,
1.78990383634102));
#125302=CARTESIAN_POINT('Ctrl Pts',(19.4560428868461,-21.3376971029103,
2.52074191358061));
#125303=CARTESIAN_POINT('Ctrl Pts',(19.3481626084801,-21.3591396940354,
3.24777765211482));
#125304=CARTESIAN_POINT('Ctrl Pts',(19.1999617883152,-21.3806691632497,
3.96635614190303));
#125305=CARTESIAN_POINT('Ctrl Pts',(19.1793155340488,-21.3836684914257,
4.0664632411356));
#125306=CARTESIAN_POINT('Ctrl Pts',(19.1578867321334,-21.3866695054573,
4.16640628445384));
#125307=CARTESIAN_POINT('Ctrl Pts',(19.1356762758859,-21.3896724903661,
4.26617276592355));
#125308=CARTESIAN_POINT('',(-1.7569600397444,-23.9330540187319,-19.5393951202679));
#125309=CARTESIAN_POINT('Ctrl Pts',(19.1356762758859,-21.3896724903661,
4.26617276592355));
#125310=CARTESIAN_POINT('Ctrl Pts',(19.0322544572851,-21.4036557312791,
4.73073012728681));
#125311=CARTESIAN_POINT('Ctrl Pts',(18.9118846394231,-21.4176816997368,
5.1914584784418));
#125312=CARTESIAN_POINT('Ctrl Pts',(18.7746555171317,-21.4317792049786,
5.64710063009026));
#125313=CARTESIAN_POINT('Ctrl Pts',(18.679641920076,-21.4415399223844,5.96257448196241));
#125314=CARTESIAN_POINT('Ctrl Pts',(18.5765462879913,-21.4513349329962,
6.27561030880897));
#125315=CARTESIAN_POINT('Ctrl Pts',(18.4655946407863,-21.4611738402714,
6.5858528156892));
#125316=CARTESIAN_POINT('Ctrl Pts',(18.2037770082417,-21.4843911558725,
7.31794612581351));
#125317=CARTESIAN_POINT('Ctrl Pts',(17.8977327049977,-21.5073975144136,
8.03436492100945));
#125318=CARTESIAN_POINT('Ctrl Pts',(17.5504356882225,-21.5302934162757,
8.73031445362243));
#125319=CARTESIAN_POINT('Ctrl Pts',(17.2025844282243,-21.5532258571745,
9.42737463589088));
#125320=CARTESIAN_POINT('Ctrl Pts',(16.8133496401186,-21.5760475483319,
10.1039004379286));
#125321=CARTESIAN_POINT('Ctrl Pts',(16.3857078518436,-21.5988598016996,
10.7551252090726));
#125322=CARTESIAN_POINT('Ctrl Pts',(15.9582839124198,-21.6216604340721,
11.4060182339466));
#125323=CARTESIAN_POINT('Ctrl Pts',(15.4924929761358,-21.6444516434697,
12.0316365037193));
#125324=CARTESIAN_POINT('Ctrl Pts',(14.99128153071,-21.6673344285501,12.6272658673171));
#125325=CARTESIAN_POINT('Ctrl Pts',(14.6340131313797,-21.6836455005986,
13.0518362782063));
#125326=CARTESIAN_POINT('Ctrl Pts',(14.2587471353166,-21.7000030899691,
13.4611703947388));
#125327=CARTESIAN_POINT('Ctrl Pts',(13.8665391922009,-21.7164438065815,
13.8535722854237));
#125328=CARTESIAN_POINT('Ctrl Pts',(13.7127258627725,-21.7228914102181,
14.0074616758343));
#125329=CARTESIAN_POINT('Ctrl Pts',(13.5563067503074,-21.7293517999956,
14.1587469858329));
#125330=CARTESIAN_POINT('Ctrl Pts',(13.3973870764904,-21.7358271917194,
14.3073682632984));
#125331=CARTESIAN_POINT('Ctrl Pts',(12.7666195898634,-21.7615286449404,
14.897260423247));
#125332=CARTESIAN_POINT('Ctrl Pts',(12.0961599566063,-21.7870503468903,
15.4448493984546));
#125333=CARTESIAN_POINT('Ctrl Pts',(11.3926472990518,-21.8124831641763,
15.9462680997938));
#125334=CARTESIAN_POINT('Ctrl Pts',(10.6876135166158,-21.8379709719315,
16.4487709613886));
#125335=CARTESIAN_POINT('Ctrl Pts',(9.9493842963856,-21.8633695533919,16.9049045439794));
#125336=CARTESIAN_POINT('Ctrl Pts',(9.18460209159404,-21.8887705819768,
17.3108106833243));
#125337=CARTESIAN_POINT('Ctrl Pts',(8.42078023428224,-21.9141397141425,
17.7162071207758));
#125338=CARTESIAN_POINT('Ctrl Pts',(7.63047245907753,-21.9395112862081,
18.0715032458614));
#125339=CARTESIAN_POINT('Ctrl Pts',(6.82024832131548,-21.9649765265812,
18.3728748309418));
#125340=CARTESIAN_POINT('Ctrl Pts',(6.43796962811897,-21.9769914967087,
18.5150675037363));
#125341=CARTESIAN_POINT('Ctrl Pts',(6.05125656897459,-21.9890273171189,
18.6452560734265));
#125342=CARTESIAN_POINT('Ctrl Pts',(5.66079513528378,-22.0010935797416,
18.7630392594771));
#125343=CARTESIAN_POINT('Ctrl Pts',(5.55960977930429,-22.0042204675044,
18.7935619502747));
#125344=CARTESIAN_POINT('Ctrl Pts',(5.45817268705233,-22.0073493997229,
18.8232515554229));
#125345=CARTESIAN_POINT('Ctrl Pts',(5.35649773440198,-22.0104805435955,
18.8521076116163));
#125346=CARTESIAN_POINT('Ctrl Pts',(4.28817988357711,-22.0433800611803,
19.1553036213735));
#125347=CARTESIAN_POINT('Ctrl Pts',(3.19358741807541,-22.0761561519034,
19.3660718855888));
#125348=CARTESIAN_POINT('Ctrl Pts',(2.08892994600841,-22.108872901699,19.4837375415616));
#125349=CARTESIAN_POINT('Ctrl Pts',(0.975980969142831,-22.1418352218137,
19.6022863901762));
#125350=CARTESIAN_POINT('Ctrl Pts',(-0.14718510568765,-22.1747373269493,
19.6263310852484));
#125351=CARTESIAN_POINT('Ctrl Pts',(-1.26404192432469,-22.2076448616294,
19.5551685247104));
#125352=CARTESIAN_POINT('Ctrl Pts',(-2.14020991972837,-22.2334606405306,
19.4993418896629));
#125353=CARTESIAN_POINT('Ctrl Pts',(-3.01249621767826,-22.2592797601353,
19.3849216766711));
#125354=CARTESIAN_POINT('Ctrl Pts',(-3.87293966422686,-22.2851338958998,
19.2115546070513));
#125355=CARTESIAN_POINT('Ctrl Pts',(-3.87901919280595,-22.2853165702614,
19.2103296688422));
#125356=CARTESIAN_POINT('Ctrl Pts',(-3.88509812650563,-22.2854992470234,
19.2091017893903));
#125357=CARTESIAN_POINT('Ctrl Pts',(-3.89117646251957,-22.2856819261721,
19.2078709685526));
#125358=CARTESIAN_POINT('Ctrl Pts',(-4.92683190287044,-22.3168076575918,
18.9981579329755));
#125359=CARTESIAN_POINT('Ctrl Pts',(-5.94514002581964,-22.3480026777982,
18.7030554998877));
#125360=CARTESIAN_POINT('Ctrl Pts',(-6.93354677934482,-22.3791993998867,
18.3285163188957));
#125361=CARTESIAN_POINT('Ctrl Pts',(-7.9214100783917,-22.4103789691197,
17.9541830703241));
#125362=CARTESIAN_POINT('Ctrl Pts',(-8.87940504271329,-22.4415602391926,
17.5004989081241));
#125363=CARTESIAN_POINT('Ctrl Pts',(-9.79494739292947,-22.4726756893193,
16.9733987755655));
#125364=CARTESIAN_POINT('Ctrl Pts',(-10.6515763106758,-22.50178891861,16.4802165475767));
#125365=CARTESIAN_POINT('Ctrl Pts',(-11.4710397163017,-22.5308445084506,
15.9227618005144));
#125366=CARTESIAN_POINT('Ctrl Pts',(-12.2429894268192,-22.5597872486322,
15.3059059379816));
#125367=CARTESIAN_POINT('Ctrl Pts',(-12.3352468236733,-22.5632462587602,
15.2321841458284));
#125368=CARTESIAN_POINT('Ctrl Pts',(-12.426827659264,-22.5667082226234,
15.1576185836722));
#125369=CARTESIAN_POINT('Ctrl Pts',(-12.5177143658127,-22.5701728924061,
15.0822173543386));
#125370=CARTESIAN_POINT('Ctrl Pts',(-13.1712813605604,-22.5950873590394,
14.5400065434601));
#125371=CARTESIAN_POINT('Ctrl Pts',(-13.7889585760369,-22.6201417276582,
13.9545813089031));
#125372=CARTESIAN_POINT('Ctrl Pts',(-14.3664406308046,-22.6452440784131,
13.3316844513435));
#125373=CARTESIAN_POINT('Ctrl Pts',(-14.9442676880441,-22.6703614259509,
12.7084154593535));
#125374=CARTESIAN_POINT('Ctrl Pts',(-15.4818508510819,-22.6955268368346,
12.0476290870493));
#125375=CARTESIAN_POINT('Ctrl Pts',(-15.9748333391303,-22.7206482068595,
11.3551069695559));
#125376=CARTESIAN_POINT('Ctrl Pts',(-16.4660153076184,-22.745677826124,
10.6651141500574));
#125377=CARTESIAN_POINT('Ctrl Pts',(-16.9129209509066,-22.7706637041948,
9.94361630973469));
#125378=CARTESIAN_POINT('Ctrl Pts',(-17.3112092788773,-22.7955147069551,
9.19637248137476));
#125379=CARTESIAN_POINT('Ctrl Pts',(-17.5198278055771,-22.8085313564995,
8.80497535620105));
#125380=CARTESIAN_POINT('Ctrl Pts',(-17.7151075466809,-22.8215110031273,
8.40651546590368));
#125381=CARTESIAN_POINT('Ctrl Pts',(-17.8964224427331,-22.8344406017925,
8.00182567040663));
#125382=CARTESIAN_POINT('Ctrl Pts',(-17.9904598335636,-22.8411464254697,
7.79193683450353));
#125383=CARTESIAN_POINT('Ctrl Pts',(-18.0807705132695,-22.8478696504208,
7.58038748043629));
#125384=CARTESIAN_POINT('Ctrl Pts',(-18.1672675712922,-22.8546075695727,
7.3672910536115));
#125385=CARTESIAN_POINT('Ctrl Pts',(-18.4581422640191,-22.8772660299612,
6.65068451125222));
#125386=CARTESIAN_POINT('Ctrl Pts',(-18.7058922001682,-22.9000906344695,
5.9165792430363));
#125387=CARTESIAN_POINT('Ctrl Pts',(-18.9096662144263,-22.922978846533,
5.17032240497405));
#125388=CARTESIAN_POINT('Ctrl Pts',(-19.113507986975,-22.9458746693123,
4.42381742394867));
#125389=CARTESIAN_POINT('Ctrl Pts',(-19.2733435693133,-22.9688341768504,
3.6651524573784));
#125390=CARTESIAN_POINT('Ctrl Pts',(-19.3883030305815,-22.9917547190619,
2.89972905162088));
#125391=CARTESIAN_POINT('Ctrl Pts',(-19.5029858686441,-23.0146201083196,
2.13614745926199));
#125392=CARTESIAN_POINT('Ctrl Pts',(-19.5730073000898,-23.0374466985064,
1.36583986497921));
#125393=CARTESIAN_POINT('Ctrl Pts',(-19.5975009142898,-23.0601324655994,
0.594220503695794));
#125394=CARTESIAN_POINT('Ctrl Pts',(-19.6152153776127,-23.0765394435912,
0.0361639113520947));
#125395=CARTESIAN_POINT('Ctrl Pts',(-19.6091160283229,-23.0928727496566,
-0.522577706380656));
#125396=CARTESIAN_POINT('Ctrl Pts',(-19.5788786136047,-23.1090939553807,
-1.07993952716013));
#125397=CARTESIAN_POINT('Ctrl Pts',(-19.5603576883289,-23.1190297168173,
-1.42133302030102));
#125398=CARTESIAN_POINT('Ctrl Pts',(-19.532876937646,-23.1290132214167,
-1.76222026843332));
#125399=CARTESIAN_POINT('Ctrl Pts',(-19.4963585420585,-23.139033706112,
-2.10213849049251));
#125400=CARTESIAN_POINT('Ctrl Pts',(-19.4178912476588,-23.1605647813404,
-2.8325228015526));
#125401=CARTESIAN_POINT('Ctrl Pts',(-19.2976975067997,-23.1822665791668,
-3.55843662269694));
#125402=CARTESIAN_POINT('Ctrl Pts',(-19.137277241691,-23.2040328402842,
-4.27549420430542));
#125403=CARTESIAN_POINT('Ctrl Pts',(-18.9768384441861,-23.2258016159279,
-4.99263462329808));
#125404=CARTESIAN_POINT('Ctrl Pts',(-18.776162851317,-23.247634906147,-5.70091654657871));
#125405=CARTESIAN_POINT('Ctrl Pts',(-18.5367604200586,-23.2694263685775,
-6.39590137763344));
#125406=CARTESIAN_POINT('Ctrl Pts',(-18.2978035412004,-23.2911772748684,
-7.08959277086474));
#125407=CARTESIAN_POINT('Ctrl Pts',(-18.0202630090191,-23.3128864853417,
-7.77003610417567));
#125408=CARTESIAN_POINT('Ctrl Pts',(-17.705663354484,-23.3344481097877,
-8.43277114464279));
#125409=CARTESIAN_POINT('Ctrl Pts',(-17.4643950504809,-23.3509838449249,
-8.94102650001906));
#125410=CARTESIAN_POINT('Ctrl Pts',(-17.2013310145925,-23.3674327576909,
-9.43886579786256));
#125411=CARTESIAN_POINT('Ctrl Pts',(-16.9171723908775,-23.383747309397,
-9.92426140380921));
#125412=CARTESIAN_POINT('Ctrl Pts',(-16.6879083624897,-23.3969101682136,
-10.3158868647091));
#125413=CARTESIAN_POINT('Ctrl Pts',(-16.4450746460405,-23.4101754026594,
-10.6995390426493));
#125414=CARTESIAN_POINT('Ctrl Pts',(-16.1890177941653,-23.4235113655567,
-11.0741689830339));
#125415=CARTESIAN_POINT('Ctrl Pts',(-15.7977861084651,-23.4438875093957,
-11.6465696121015));
#125416=CARTESIAN_POINT('Ctrl Pts',(-15.3756828888706,-23.4644287897072,
-12.1979093226309));
#125417=CARTESIAN_POINT('Ctrl Pts',(-14.9255593562626,-23.4850228547576,
-12.7254976921473));
#125418=CARTESIAN_POINT('Ctrl Pts',(-14.4754083800062,-23.5056181754107,
-13.2531182282773));
#125419=CARTESIAN_POINT('Ctrl Pts',(-13.9972331319739,-23.5262663186616,
-13.7569837739757));
#125420=CARTESIAN_POINT('Ctrl Pts',(-13.4939270098967,-23.5468547526529,
-14.2343719380668));
#125421=CARTESIAN_POINT('Ctrl Pts',(-12.9917657612506,-23.5673963540108,
-14.7106741844602));
#125422=CARTESIAN_POINT('Ctrl Pts',(-12.4645875115014,-23.5878784828884,
-15.1606185315028));
#125423=CARTESIAN_POINT('Ctrl Pts',(-11.9153138727326,-23.6081892403825,
-15.5814817522816));
#125424=CARTESIAN_POINT('Ctrl Pts',(-11.4589074718289,-23.6250660010228,
-15.9311884454682));
#125425=CARTESIAN_POINT('Ctrl Pts',(-10.9872463460991,-23.6418244031136,
-16.2608157724133));
#125426=CARTESIAN_POINT('Ctrl Pts',(-10.5020338046279,-23.6584006638411,
-16.5687976299354));
#125427=CARTESIAN_POINT('Ctrl Pts',(-10.0244332356901,-23.6747168776189,
-16.8719478946195));
#125428=CARTESIAN_POINT('Ctrl Pts',(-9.53376307527653,-23.6911627815891,
-17.1544751330969));
#125429=CARTESIAN_POINT('Ctrl Pts',(-9.03159102159266,-23.7077027148357,
-17.4149221271392));
#125430=CARTESIAN_POINT('Ctrl Pts',(-8.34373117646121,-23.7303586070505,
-17.7716744148714));
#125431=CARTESIAN_POINT('Ctrl Pts',(-7.63428850605857,-23.7531909390395,
-18.0869981258422));
#125432=CARTESIAN_POINT('Ctrl Pts',(-6.9085716994388,-23.7761088490263,
-18.3595160544086));
#125433=CARTESIAN_POINT('Ctrl Pts',(-6.18115767926534,-23.7990803564869,
-18.6326713130158));
#125434=CARTESIAN_POINT('Ctrl Pts',(-5.43739329398216,-23.8221378832705,
-18.8628193717858));
#125435=CARTESIAN_POINT('Ctrl Pts',(-4.68267686293449,-23.8451900255677,
-19.0485701315545));
#125436=CARTESIAN_POINT('Ctrl Pts',(-3.92757867564352,-23.8682538282699,
-19.2344148491455));
#125437=CARTESIAN_POINT('Ctrl Pts',(-3.16151759719277,-23.8913122384406,
-19.3758163536638));
#125438=CARTESIAN_POINT('Ctrl Pts',(-2.38995075265672,-23.9142735243863,
-19.4713939207409));
#125439=CARTESIAN_POINT('Ctrl Pts',(-2.17932665097949,-23.9205415493279,
-19.4974849060504));
#125440=CARTESIAN_POINT('Ctrl Pts',(-1.96829254061154,-23.9268023360485,
-19.5201612353125));
#125441=CARTESIAN_POINT('Ctrl Pts',(-1.75696004037838,-23.9330540187132,
-19.5393951202102));
#125442=CARTESIAN_POINT('',(13.4946316909161,-25.3609371064725,14.2144861203492));
#125443=CARTESIAN_POINT('Ctrl Pts',(-1.7569600397444,-23.9330540187319,
-19.5393951202679));
#125444=CARTESIAN_POINT('Ctrl Pts',(-1.08206180365201,-23.9530169551513,
-19.6008170446775));
#125445=CARTESIAN_POINT('Ctrl Pts',(-0.404069058243375,-23.9729096894514,
-19.6271577673754));
#125446=CARTESIAN_POINT('Ctrl Pts',(0.273413940049898,-23.9927675862157,
-19.6176063074449));
#125447=CARTESIAN_POINT('Ctrl Pts',(1.18185066144764,-24.0193950332156,
-19.6047987580809));
#125448=CARTESIAN_POINT('Ctrl Pts',(2.08936882870856,-24.0459598625025,
-19.5274570395055));
#125449=CARTESIAN_POINT('Ctrl Pts',(2.98738387707468,-24.0725472484808,
-19.3879622254682));
#125450=CARTESIAN_POINT('Ctrl Pts',(3.8822093299176,-24.0990402006216,-19.2489628730996));
#125451=CARTESIAN_POINT('Ctrl Pts',(4.76759918965453,-24.1255555392945,
-19.048252332687));
#125452=CARTESIAN_POINT('Ctrl Pts',(5.6351112661386,-24.1521773380604,-18.7881802928948));
#125453=CARTESIAN_POINT('Ctrl Pts',(6.49547240026263,-24.1785796921019,
-18.5302520390122));
#125454=CARTESIAN_POINT('Ctrl Pts',(7.33824977494045,-24.2050867118978,
-18.2139379489727));
#125455=CARTESIAN_POINT('Ctrl Pts',(8.15525387669409,-24.2317806416391,
-17.8415074457708));
#125456=CARTESIAN_POINT('Ctrl Pts',(8.61678158197541,-24.2468601107777,
-17.6311205026078));
#125457=CARTESIAN_POINT('Ctrl Pts',(9.07008545055101,-24.2619992324981,
-17.4028254746074));
#125458=CARTESIAN_POINT('Ctrl Pts',(9.51369451117027,-24.2772129778648,
-17.1570263567473));
#125459=CARTESIAN_POINT('Ctrl Pts',(9.6380444278012,-24.2814776066471,-17.0881253749432));
#125460=CARTESIAN_POINT('Ctrl Pts',(9.76163258475807,-24.2857481000299,
-17.0178489645695));
#125461=CARTESIAN_POINT('Ctrl Pts',(9.88443467086504,-24.2900247903001,
-16.9462204580501));
#125462=CARTESIAN_POINT('Ctrl Pts',(10.631261994242,-24.3160337063425,-16.5106079412169));
#125463=CARTESIAN_POINT('Ctrl Pts',(11.3488420008377,-24.3418260199688,
-16.0245256533168));
#125464=CARTESIAN_POINT('Ctrl Pts',(12.0314531667659,-24.3673860483548,
-15.4932539872886));
#125465=CARTESIAN_POINT('Ctrl Pts',(12.7177267667508,-24.3930832147239,
-14.9591318735382));
#125466=CARTESIAN_POINT('Ctrl Pts',(13.3686544957213,-24.4185455786603,
-14.3793346419064));
#125467=CARTESIAN_POINT('Ctrl Pts',(13.9784463328149,-24.4437585049847,
-13.7592743765182));
#125468=CARTESIAN_POINT('Ctrl Pts',(14.178645549138,-24.4520360970814,-13.5557039584629));
#125469=CARTESIAN_POINT('Ctrl Pts',(14.3744111439588,-24.4602868149074,
-13.347794095474));
#125470=CARTESIAN_POINT('Ctrl Pts',(14.5655390141425,-24.4685101761805,
-13.1357372476067));
#125471=CARTESIAN_POINT('Ctrl Pts',(15.2080512072445,-24.4961545478838,
-12.4228683695379));
#125472=CARTESIAN_POINT('Ctrl Pts',(15.7987690145383,-24.5241030614544,
-11.6634228332369));
#125473=CARTESIAN_POINT('Ctrl Pts',(16.3300398648364,-24.5523433741215,
-10.8645520690749));
#125474=CARTESIAN_POINT('Ctrl Pts',(16.3842939411457,-24.555227311905,-10.7829703384457));
#125475=CARTESIAN_POINT('Ctrl Pts',(16.4379280916386,-24.5581142946216,
-10.7009774825799));
#125476=CARTESIAN_POINT('Ctrl Pts',(16.4909341899032,-24.5610043103635,
-10.6185811377719));
#125477=CARTESIAN_POINT('Ctrl Pts',(17.0113617654268,-24.5893792320236,
-9.80959252392756));
#125478=CARTESIAN_POINT('Ctrl Pts',(17.4712422107919,-24.6180463659706,
-8.96170678582781));
#125479=CARTESIAN_POINT('Ctrl Pts',(17.867230781824,-24.646995562119,-8.08494227565232));
#125480=CARTESIAN_POINT('Ctrl Pts',(18.2056785142247,-24.6717381696283,
-7.33557983939584));
#125481=CARTESIAN_POINT('Ctrl Pts',(18.497044904879,-24.6961854738041,-6.56470142566088));
#125482=CARTESIAN_POINT('Ctrl Pts',(18.7392698257499,-24.7204397191944,
-5.77865200638198));
#125483=CARTESIAN_POINT('Ctrl Pts',(18.9842942960413,-24.7449742865202,
-4.98351770769302));
#125484=CARTESIAN_POINT('Ctrl Pts',(19.1790357439812,-24.7693114156282,
-4.17286027578531));
#125485=CARTESIAN_POINT('Ctrl Pts',(19.3213921838963,-24.793557991578,-3.35320370558784));
#125486=CARTESIAN_POINT('Ctrl Pts',(19.3839524207507,-24.8042134388147,
-2.99299584143074));
#125487=CARTESIAN_POINT('Ctrl Pts',(19.4363960160186,-24.814851401662,-2.63104938910232));
#125488=CARTESIAN_POINT('Ctrl Pts',(19.4785456371553,-24.8254809481154,
-2.26791505646409));
#125489=CARTESIAN_POINT('Ctrl Pts',(19.5059512542025,-24.8323922624199,
-2.03180568730221));
#125490=CARTESIAN_POINT('Ctrl Pts',(19.5290357028702,-24.8393295961582,
-1.79520933999567));
#125491=CARTESIAN_POINT('Ctrl Pts',(19.547743370543,-24.8462874988502,-1.5582737297886));
#125492=CARTESIAN_POINT('Ctrl Pts',(19.6008823689705,-24.8660513725022,
-0.885259795695441));
#125493=CARTESIAN_POINT('Ctrl Pts',(19.618708210417,-24.8859811847527,-0.209504752732016));
#125494=CARTESIAN_POINT('Ctrl Pts',(19.6017095675204,-24.9059524711144,
0.465431040771759));
#125495=CARTESIAN_POINT('Ctrl Pts',(19.5846898984286,-24.9259484606344,
1.14120168513861));
#125496=CARTESIAN_POINT('Ctrl Pts',(19.5327585618166,-24.9459860555659,
1.81615100752677));
#125497=CARTESIAN_POINT('Ctrl Pts',(19.4464077026677,-24.9659402923824,
2.48665334479683));
#125498=CARTESIAN_POINT('Ctrl Pts',(19.3913625362875,-24.9786603080995,
2.91407135866703));
#125499=CARTESIAN_POINT('Ctrl Pts',(19.3223309301353,-24.9913464419689,
3.33968126038878));
#125500=CARTESIAN_POINT('Ctrl Pts',(19.239443359633,-25.0039663341699,3.7625332171395));
#125501=CARTESIAN_POINT('Ctrl Pts',(19.0993790045285,-25.0252915708961,
4.47707324127205));
#125502=CARTESIAN_POINT('Ctrl Pts',(18.9198587277268,-25.0465815550509,
5.18398985905129));
#125503=CARTESIAN_POINT('Ctrl Pts',(18.7017253040659,-25.067922838278,5.8787131970775));
#125504=CARTESIAN_POINT('Ctrl Pts',(18.4892053986805,-25.0887149178049,
6.55555829302128));
#125505=CARTESIAN_POINT('Ctrl Pts',(18.2400350491507,-25.1095556686804,
7.2208293893672));
#125506=CARTESIAN_POINT('Ctrl Pts',(17.9550139492039,-25.1305250769773,
7.87034354174925));
#125507=CARTESIAN_POINT('Ctrl Pts',(17.7211262442889,-25.1477325285692,
8.40333346578939));
#125508=CARTESIAN_POINT('Ctrl Pts',(17.463097957138,-25.1650265965644,8.92571374675253));
#125509=CARTESIAN_POINT('Ctrl Pts',(17.182417069623,-25.1824517202824,9.43565383437806));
#125510=CARTESIAN_POINT('Ctrl Pts',(16.851420377964,-25.2030005305468,10.037007504885));
#125511=CARTESIAN_POINT('Ctrl Pts',(16.4884850232963,-25.2233275899117,
10.620944543676));
#125512=CARTESIAN_POINT('Ctrl Pts',(16.0960896975822,-25.2435457710949,
11.1844441621465));
#125513=CARTESIAN_POINT('Ctrl Pts',(15.7027654414201,-25.2638118154479,
11.7492777719228));
#125514=CARTESIAN_POINT('Ctrl Pts',(15.2798423665518,-25.2839685319036,
12.2935774012471));
#125515=CARTESIAN_POINT('Ctrl Pts',(14.8297982272881,-25.3041299442934,
12.8143497079768));
#125516=CARTESIAN_POINT('Ctrl Pts',(14.4079042669483,-25.3230302640112,
13.3025478017925));
#125517=CARTESIAN_POINT('Ctrl Pts',(13.9621762945661,-25.3419347082602,
13.7700705723375));
#125518=CARTESIAN_POINT('Ctrl Pts',(13.4946316913984,-25.3609371064529,
14.2144861198907));
#125519=CARTESIAN_POINT('',(5.58807066661271,-25.6320286583874,18.7827688412323));
#125520=CARTESIAN_POINT('Ctrl Pts',(13.494631690916,-25.3609371064725,14.2144861203493));
#125521=CARTESIAN_POINT('Ctrl Pts',(13.0469821103722,-25.3791318465756,
14.6399921840611));
#125522=CARTESIAN_POINT('Ctrl Pts',(12.5792951606795,-25.3974115923216,
15.0443423978595));
#125523=CARTESIAN_POINT('Ctrl Pts',(12.0932381044599,-25.4157203510917,
15.4252828385864));
#125524=CARTESIAN_POINT('Ctrl Pts',(11.5033243582103,-25.4379411754518,
15.8876195120522));
#125525=CARTESIAN_POINT('Ctrl Pts',(10.8863498602817,-25.4602047545116,
16.3154733951046));
#125526=CARTESIAN_POINT('Ctrl Pts',(10.2468374883344,-25.4824108535734,
16.7067094460223));
#125527=CARTESIAN_POINT('Ctrl Pts',(9.60833500285208,-25.5045818858563,
17.0973276762226));
#125528=CARTESIAN_POINT('Ctrl Pts',(8.94736566200334,-25.5266955896777,
17.451442708552));
#125529=CARTESIAN_POINT('Ctrl Pts',(8.26848232304238,-25.5486521403051,
17.7669230400523));
#125530=CARTESIAN_POINT('Ctrl Pts',(7.63752061828259,-25.5690588019794,
18.0601339591571));
#125531=CARTESIAN_POINT('Ctrl Pts',(6.99108526932231,-25.589329658768,18.3199713657826));
#125532=CARTESIAN_POINT('Ctrl Pts',(6.33287150014036,-25.6093851437342,
18.5447295887982));
#125533=CARTESIAN_POINT('Ctrl Pts',(6.08620674526061,-25.6169009106701,
18.6289574408776));
#125534=CARTESIAN_POINT('Ctrl Pts',(5.83787634754769,-25.6244504910265,
18.7083347808131));
#125535=CARTESIAN_POINT('Ctrl Pts',(5.58807066661271,-25.6320286583874,
18.7827688412323));
#125536=CARTESIAN_POINT('',(-19.3818963053359,-26.7942093067304,-2.97701904271387));
#125537=CARTESIAN_POINT('Ctrl Pts',(5.58807066661271,-25.6320286583874,
18.7827688412323));
#125538=CARTESIAN_POINT('Ctrl Pts',(4.93887006721973,-25.6517229694797,
18.9762097448119));
#125539=CARTESIAN_POINT('Ctrl Pts',(4.27970206046302,-25.6716103084774,
19.1362631929082));
#125540=CARTESIAN_POINT('Ctrl Pts',(3.61394307504622,-25.6915996416394,
19.2613090902955));
#125541=CARTESIAN_POINT('Ctrl Pts',(3.52767878460314,-25.6941897165455,
19.277511643843));
#125542=CARTESIAN_POINT('Ctrl Pts',(3.44130390495663,-25.6967815046119,
19.293126475464));
#125543=CARTESIAN_POINT('Ctrl Pts',(3.35482584062928,-25.6993748083268,
19.3081500849676));
#125544=CARTESIAN_POINT('Ctrl Pts',(2.68821622551045,-25.7193650937796,
19.423958441997));
#125545=CARTESIAN_POINT('Ctrl Pts',(2.0154718813547,-25.7394454451281,19.5046340278447));
#125546=CARTESIAN_POINT('Ctrl Pts',(1.34031499631303,-25.7595253890485,
19.550350895613));
#125547=CARTESIAN_POINT('Ctrl Pts',(0.664961746602215,-25.7796111730804,
19.5960810598133));
#125548=CARTESIAN_POINT('Ctrl Pts',(-0.0128048171458259,-25.7996965501739,
19.6068315408487));
#125549=CARTESIAN_POINT('Ctrl Pts',(-0.689221639248428,-25.8196908053435,
19.5828123358078));
#125550=CARTESIAN_POINT('Ctrl Pts',(-1.12086885547722,-25.8324498975224,
19.5674847705357));
#125551=CARTESIAN_POINT('Ctrl Pts',(-1.55196569084941,-25.8451718762944,
19.5379990469351));
#125552=CARTESIAN_POINT('Ctrl Pts',(-1.98152822598298,-25.8578331810292,
19.4944190698253));
#125553=CARTESIAN_POINT('Ctrl Pts',(-2.69474620423389,-25.8788551962803,
19.4220616814957));
#125554=CARTESIAN_POINT('Ctrl Pts',(-3.4042961995654,-25.8998925108348,
19.3109701907089));
#125555=CARTESIAN_POINT('Ctrl Pts',(-4.10568167328762,-25.9209535665242,
19.161433702992));
#125556=CARTESIAN_POINT('Ctrl Pts',(-4.80706714700984,-25.9420146222137,
19.0118972152751));
#125557=CARTESIAN_POINT('Ctrl Pts',(-5.50028694540457,-25.9630994177159,
18.8239159238476));
#125558=CARTESIAN_POINT('Ctrl Pts',(-6.18085314575555,-25.9842163913621,
18.59784037861));
#125559=CARTESIAN_POINT('Ctrl Pts',(-6.83427822863987,-26.0044912158361,
18.3807807717579));
#125560=CARTESIAN_POINT('Ctrl Pts',(-7.47603809160656,-26.0247957013265,
18.1286054765272));
#125561=CARTESIAN_POINT('Ctrl Pts',(-8.10277624956636,-26.0451373358241,
17.8434622710922));
#125562=CARTESIAN_POINT('Ctrl Pts',(-8.72951440752617,-26.0654789703216,
17.5583190656573));
#125563=CARTESIAN_POINT('Ctrl Pts',(-9.34123010715892,-26.0858577513507,
17.2402085422321));
#125564=CARTESIAN_POINT('Ctrl Pts',(-9.93460019246585,-26.1062812183378,
16.8913192992548));
#125565=CARTESIAN_POINT('Ctrl Pts',(-10.5126454898188,-26.1261772146812,
16.551440712191));
#125566=CARTESIAN_POINT('Ctrl Pts',(-11.0735637932005,-26.1459275359423,
16.1819346574107));
#125567=CARTESIAN_POINT('Ctrl Pts',(-11.6142599864207,-26.1656130240174,
15.7848218409613));
#125568=CARTESIAN_POINT('Ctrl Pts',(-12.1553066717386,-26.1853112726927,
15.3874516065648));
#125569=CARTESIAN_POINT('Ctrl Pts',(-12.6761047585017,-26.2049446345911,
14.9624396763896));
#125570=CARTESIAN_POINT('Ctrl Pts',(-13.1736023126841,-26.2245941601375,
14.5118273531146));
#125571=CARTESIAN_POINT('Ctrl Pts',(-13.5446281528751,-26.2392484668048,
14.1757677796796));
#125572=CARTESIAN_POINT('Ctrl Pts',(-13.9026953919737,-26.2539117593167,
13.8254698263405));
#125573=CARTESIAN_POINT('Ctrl Pts',(-14.2465569130215,-26.2686176064765,
13.4617819718143));
#125574=CARTESIAN_POINT('Ctrl Pts',(-14.7080465595111,-26.28835402882,12.9736838010552));
#125575=CARTESIAN_POINT('Ctrl Pts',(-15.143947400772,-26.3081670690173,
12.4614689702988));
#125576=CARTESIAN_POINT('Ctrl Pts',(-15.5525609360232,-26.3281379973916,
11.9283839617509));
#125577=CARTESIAN_POINT('Ctrl Pts',(-15.733237100862,-26.336968519231,11.692670392404));
#125578=CARTESIAN_POINT('Ctrl Pts',(-15.9085788980672,-26.3458299149931,
11.452876253465));
#125579=CARTESIAN_POINT('Ctrl Pts',(-16.0784425421274,-26.3547292556603,
11.2092810652916));
#125580=CARTESIAN_POINT('Ctrl Pts',(-16.4534178126633,-26.3743746170484,
10.6715428571428));
#125581=CARTESIAN_POINT('Ctrl Pts',(-16.8014794089746,-26.3937807881844,
10.1147764597467));
#125582=CARTESIAN_POINT('Ctrl Pts',(-17.1210216020062,-26.4130612763076,
9.54202690363852));
#125583=CARTESIAN_POINT('Ctrl Pts',(-17.4407494094406,-26.4323529640044,
8.96894465103772));
#125584=CARTESIAN_POINT('Ctrl Pts',(-17.7319251307491,-26.4515189010629,
8.37986137118684));
#125585=CARTESIAN_POINT('Ctrl Pts',(-17.9929847717849,-26.4706731909622,
7.77780023062461));
#125586=CARTESIAN_POINT('Ctrl Pts',(-18.2538281601941,-26.4898116141213,
7.17623781634013));
#125587=CARTESIAN_POINT('Ctrl Pts',(-18.4846059436725,-26.508938417071,
6.56171963343205));
#125588=CARTESIAN_POINT('Ctrl Pts',(-18.6837945150046,-26.5281671725954,
5.93722440548972));
#125589=CARTESIAN_POINT('Ctrl Pts',(-18.7699056344159,-26.5364799470283,
5.66724916150104));
#125590=CARTESIAN_POINT('Ctrl Pts',(-18.8501134059235,-26.5448117719916,
5.39540877108296));
#125591=CARTESIAN_POINT('Ctrl Pts',(-18.9242963706273,-26.5531718229606,
5.12194136349317));
#125592=CARTESIAN_POINT('Ctrl Pts',(-19.0710140862095,-26.5697061794024,
4.58108250879603));
#125593=CARTESIAN_POINT('Ctrl Pts',(-19.1941646126013,-26.5863508979594,
4.03386107886591));
#125594=CARTESIAN_POINT('Ctrl Pts',(-19.2937961862046,-26.6031772929964,
3.48236554683423));
#125595=CARTESIAN_POINT('Ctrl Pts',(-19.4201858696253,-26.62452276276,2.78275453819014));
#125596=CARTESIAN_POINT('Ctrl Pts',(-19.5081644269937,-26.6456186652817,
2.07608300837695));
#125597=CARTESIAN_POINT('Ctrl Pts',(-19.5577639633894,-26.6665775135247,
1.36666338815336));
#125598=CARTESIAN_POINT('Ctrl Pts',(-19.6084006633454,-26.6879746270266,
0.642409270823873));
#125599=CARTESIAN_POINT('Ctrl Pts',(-19.6190374062963,-26.7092289803723,
-0.0847088605543408));
#125600=CARTESIAN_POINT('Ctrl Pts',(-19.5897139153088,-26.7304608722427,
-0.810157778185674));
#125601=CARTESIAN_POINT('Ctrl Pts',(-19.5603904243213,-26.7516927641131,
-1.53560669581701));
#125602=CARTESIAN_POINT('Ctrl Pts',(-19.4911077363735,-26.7729022094215,
-2.25938658146185));
#125603=CARTESIAN_POINT('Ctrl Pts',(-19.3818963053359,-26.7942093067304,
-2.97701904271387));
#125604=CARTESIAN_POINT('',(-8.69389346430492,-27.3485214051094,-17.5853645005204));
#125605=CARTESIAN_POINT('Ctrl Pts',(-19.3818963053359,-26.7942093067304,
-2.97701904271387));
#125606=CARTESIAN_POINT('Ctrl Pts',(-19.3072429735074,-26.8087741356186,
-3.46756892152985));
#125607=CARTESIAN_POINT('Ctrl Pts',(-19.2139321975618,-26.8233845798198,
-3.95524750142619));
#125608=CARTESIAN_POINT('Ctrl Pts',(-19.1019673019887,-26.8380790113999,
-4.43863804561891));
#125609=CARTESIAN_POINT('Ctrl Pts',(-19.0676247352829,-26.8425861785273,
-4.58690658929007));
#125610=CARTESIAN_POINT('Ctrl Pts',(-19.0315271215648,-26.8471012480398,
-4.73477178438086));
#125611=CARTESIAN_POINT('Ctrl Pts',(-18.993694234872,-26.8516253303462,
-4.88219753256442));
#125612=CARTESIAN_POINT('Ctrl Pts',(-18.754430510894,-26.8802366490912,
-5.8145512756719));
#125613=CARTESIAN_POINT('Ctrl Pts',(-18.4454507301467,-26.9088372590978,
-6.72898278585267));
#125614=CARTESIAN_POINT('Ctrl Pts',(-18.0715111557678,-26.9373481058354,
-7.61613574800994));
#125615=CARTESIAN_POINT('Ctrl Pts',(-17.6993712508034,-26.9657217376261,
-8.49901908437339));
#125616=CARTESIAN_POINT('Ctrl Pts',(-17.2628938392025,-26.9940064309855,
-9.35488602528434));
#125617=CARTESIAN_POINT('Ctrl Pts',(-16.7667564521024,-27.0221242836963,
-10.1744649916268));
#125618=CARTESIAN_POINT('Ctrl Pts',(-16.3053763667606,-27.0482723177302,
-10.9366276974966));
#125619=CARTESIAN_POINT('Ctrl Pts',(-15.7924016509434,-27.0742760218785,
-11.6674081911701));
#125620=CARTESIAN_POINT('Ctrl Pts',(-15.2316016674281,-27.1000733677096,
-12.3593102894576));
#125621=CARTESIAN_POINT('Ctrl Pts',(-15.0704090321581,-27.1074883860401,
-12.5581860488196));
#125622=CARTESIAN_POINT('Ctrl Pts',(-14.9053013988284,-27.1149267127003,
-12.7538741509325));
#125623=CARTESIAN_POINT('Ctrl Pts',(-14.7363652328215,-27.1223851408679,
-12.9461979242256));
#125624=CARTESIAN_POINT('Ctrl Pts',(-14.2085632221051,-27.1456872760867,
-13.5470691091945));
#125625=CARTESIAN_POINT('Ctrl Pts',(-13.6433887527783,-27.1691855698571,
-14.11510433994));
#125626=CARTESIAN_POINT('Ctrl Pts',(-13.0457118437924,-27.1927829252317,
-14.6468312581011));
#125627=CARTESIAN_POINT('Ctrl Pts',(-12.4467315799949,-27.2164317393898,
-15.1797177138431));
#125628=CARTESIAN_POINT('Ctrl Pts',(-11.8151061332001,-27.2401800991789,
-15.6761365887346));
#125629=CARTESIAN_POINT('Ctrl Pts',(-11.1557705639994,-27.2639305088699,
-16.1325522827219));
#125630=CARTESIAN_POINT('Ctrl Pts',(-10.4962898266113,-27.2876861477705,
-16.5890684673273));
#125631=CARTESIAN_POINT('Ctrl Pts',(-9.80908619759708,-27.3114438385095,
-17.0055629747066));
#125632=CARTESIAN_POINT('Ctrl Pts',(-9.09914154870367,-27.3351058632642,
-17.3784696292879));
#125633=CARTESIAN_POINT('Ctrl Pts',(-8.96486096935211,-27.3395813535684,
-17.4490020598081));
#125634=CARTESIAN_POINT('Ctrl Pts',(-8.82976697229056,-27.3440534212215,
-17.5179750842853));
#125635=CARTESIAN_POINT('Ctrl Pts',(-8.69389346499695,-27.3485214050867,
-17.5853645001772));
#125636=CARTESIAN_POINT('',(-18.9116713788303,-30.4899838364838,-5.18839216249825));
#125637=CARTESIAN_POINT('Ctrl Pts',(-8.69389346430492,-27.3485214051094,
-17.5853645005204));
#125638=CARTESIAN_POINT('Ctrl Pts',(-8.09879376932725,-27.3680902553856,
-17.8805170489729));
#125639=CARTESIAN_POINT('Ctrl Pts',(-7.48877599621797,-27.3877503462872,
-18.1454755754037));
#125640=CARTESIAN_POINT('Ctrl Pts',(-6.8666745040132,-27.4074352154323,
-18.3781913120048));
#125641=CARTESIAN_POINT('Ctrl Pts',(-6.16321269668743,-27.4296945313144,
-18.6413423166461));
#125642=CARTESIAN_POINT('Ctrl Pts',(-5.44429886927582,-27.4519855445313,
-18.8632645114447));
#125643=CARTESIAN_POINT('Ctrl Pts',(-4.71493642702968,-27.4742120270526,
-19.0432872305135));
#125644=CARTESIAN_POINT('Ctrl Pts',(-3.98655955908279,-27.4964084753294,
-19.2230666881323));
#125645=CARTESIAN_POINT('Ctrl Pts',(-3.24776258611884,-27.518540535261,
-19.3610589426296));
#125646=CARTESIAN_POINT('Ctrl Pts',(-2.50357809856987,-27.5405123658692,
-19.4566114231574));
#125647=CARTESIAN_POINT('Ctrl Pts',(-1.9393289960508,-27.5571716565542,
-19.5290603955337));
#125648=CARTESIAN_POINT('Ctrl Pts',(-1.37198377298245,-27.5737388193696,
-19.5771116274287));
#125649=CARTESIAN_POINT('Ctrl Pts',(-0.803753054941031,-27.5901723612997,
-19.6004912388361));
#125650=CARTESIAN_POINT('Ctrl Pts',(-0.112567468466331,-27.610161825009,
-19.6289297760519));
#125651=CARTESIAN_POINT('Ctrl Pts',(0.580209901748518,-27.6303413767116,
-19.6212832618713));
#125652=CARTESIAN_POINT('Ctrl Pts',(1.27062427845876,-27.6506416492251,
-19.5770056583643));
#125653=CARTESIAN_POINT('Ctrl Pts',(1.72728187235687,-27.6640687647578,
-19.5477193274837));
#125654=CARTESIAN_POINT('Ctrl Pts',(2.18290481274232,-27.6775487150313,
-19.5024081484638));
#125655=CARTESIAN_POINT('Ctrl Pts',(2.63634061341362,-27.6910615490155,
-19.4409236709524));
#125656=CARTESIAN_POINT('Ctrl Pts',(3.32043871566196,-27.7114483470383,
-19.3481621062038));
#125657=CARTESIAN_POINT('Ctrl Pts',(3.9995591091595,-27.7319100044828,-19.2185848905095));
#125658=CARTESIAN_POINT('Ctrl Pts',(4.66998014790223,-27.7523780625112,
-19.0536028487815));
#125659=CARTESIAN_POINT('Ctrl Pts',(5.33987786124443,-27.7728301433342,
-18.8887495907403));
#125660=CARTESIAN_POINT('Ctrl Pts',(6.00108888521377,-27.7932886180063,
-18.6885465716524));
#125661=CARTESIAN_POINT('Ctrl Pts',(6.64988895968423,-27.8136850783814,
-18.4544517222774));
#125662=CARTESIAN_POINT('Ctrl Pts',(6.84240406120516,-27.8197372149243,
-18.3849899643858));
#125663=CARTESIAN_POINT('Ctrl Pts',(7.03382640814796,-27.8257838906756,
-18.3125445260154));
#125664=CARTESIAN_POINT('Ctrl Pts',(7.22405870010315,-27.8318233175207,
-18.2371543836608));
#125665=CARTESIAN_POINT('Ctrl Pts',(7.84691627528083,-27.8515975773036,
-17.9903123739436));
#125666=CARTESIAN_POINT('Ctrl Pts',(8.45745722527808,-27.8712852815227,
-17.7116962631593));
#125667=CARTESIAN_POINT('Ctrl Pts',(9.05225943761995,-27.8909445167152,
-17.4026924372335));
#125668=CARTESIAN_POINT('Ctrl Pts',(9.64771446576629,-27.9106253285919,
-17.0933494690231));
#125669=CARTESIAN_POINT('Ctrl Pts',(10.2273956075458,-27.9302776196113,
-16.7535527523443));
#125670=CARTESIAN_POINT('Ctrl Pts',(10.7879084216225,-27.9499596306328,
-16.3847274902849));
#125671=CARTESIAN_POINT('Ctrl Pts',(11.0331288387603,-27.9585703721387,
-16.2233690300647));
#125672=CARTESIAN_POINT('Ctrl Pts',(11.2746809901014,-27.9671868006802,
-16.056454881236));
#125673=CARTESIAN_POINT('Ctrl Pts',(11.5122833872469,-27.975813788614,-15.8841059158764));
#125674=CARTESIAN_POINT('Ctrl Pts',(12.0564134908817,-27.9955703394522,
-15.4894118323609));
#125675=CARTESIAN_POINT('Ctrl Pts',(12.5798256644412,-28.0153822546857,
-15.0662141545017));
#125676=CARTESIAN_POINT('Ctrl Pts',(13.080204320567,-28.0353081167546,-14.6173951206906));
#125677=CARTESIAN_POINT('Ctrl Pts',(13.3983968488322,-28.0479790417671,
-14.3319895356331));
#125678=CARTESIAN_POINT('Ctrl Pts',(13.7072762524552,-28.0606960439752,
-14.0362236792287));
#125679=CARTESIAN_POINT('Ctrl Pts',(14.0062580063162,-28.0734742737497,
-13.7308398714745));
#125680=CARTESIAN_POINT('Ctrl Pts',(14.4618526984904,-28.0929460093506,
-13.2654895947701));
#125681=CARTESIAN_POINT('Ctrl Pts',(14.8944033325852,-28.1121913809573,
-12.7772846664223));
#125682=CARTESIAN_POINT('Ctrl Pts',(15.3018121562126,-28.1313238465292,
-12.2688696269005));
#125683=CARTESIAN_POINT('Ctrl Pts',(15.7093887158613,-28.15046418921,-11.7602452656582));
#125684=CARTESIAN_POINT('Ctrl Pts',(16.0918030721975,-28.1694916035731,
-11.2313949294304));
#125685=CARTESIAN_POINT('Ctrl Pts',(16.4470036877998,-28.1885199754507,
-10.684948153952));
#125686=CARTESIAN_POINT('Ctrl Pts',(16.8018464050821,-28.2075291744384,
-10.1390519754443));
#125687=CARTESIAN_POINT('Ctrl Pts',(17.129530670029,-28.2265393289723,-9.57559550151249));
#125688=CARTESIAN_POINT('Ctrl Pts',(17.4280539370887,-28.2456637390043,
-8.99717095463821));
#125689=CARTESIAN_POINT('Ctrl Pts',(17.5041059668282,-28.2505358892217,
-8.84981104773981));
#125690=CARTESIAN_POINT('Ctrl Pts',(17.5782655531992,-28.2554154543104,
-8.70147948894287));
#125691=CARTESIAN_POINT('Ctrl Pts',(17.6504999648012,-28.2603043080439,
-8.55221875432583));
#125692=CARTESIAN_POINT('Ctrl Pts',(17.918144348768,-28.2784185864991,-7.9991749005583));
#125693=CARTESIAN_POINT('Ctrl Pts',(18.1593570754106,-28.2966603136783,
-7.43337750221835));
#125694=CARTESIAN_POINT('Ctrl Pts',(18.3736925141653,-28.3151252299869,
-6.85754827806179));
#125695=CARTESIAN_POINT('Ctrl Pts',(18.6203248005155,-28.336372507399,-6.19495100098012));
#125696=CARTESIAN_POINT('Ctrl Pts',(18.8308436894843,-28.3573650980029,
-5.51877711654323));
#125697=CARTESIAN_POINT('Ctrl Pts',(19.0044974806255,-28.3782166051697,
-4.83320579982836));
#125698=CARTESIAN_POINT('Ctrl Pts',(19.1785690637365,-28.3991182787751,
-4.14598507374018));
#125699=CARTESIAN_POINT('Ctrl Pts',(19.3155987903177,-28.4198782752103,
-3.44932186407821));
#125700=CARTESIAN_POINT('Ctrl Pts',(19.4148456769872,-28.4406116132097,
-2.74737560969989));
#125701=CARTESIAN_POINT('Ctrl Pts',(19.5140313141668,-28.4613321557813,
-2.04586255631713));
#125702=CARTESIAN_POINT('Ctrl Pts',(19.5754816814679,-28.482026089526,-1.33907301171652));
#125703=CARTESIAN_POINT('Ctrl Pts',(19.598459851676,-28.5028080415345,-0.631106936744281));
#125704=CARTESIAN_POINT('Ctrl Pts',(19.61405657964,-28.5169140582061,-0.150565876290527));
#125705=CARTESIAN_POINT('Ctrl Pts',(19.6119284974568,-28.5310606142041,
0.330518332327517));
#125706=CARTESIAN_POINT('Ctrl Pts',(19.5918423122864,-28.5452835557322,
0.810876975272541));
#125707=CARTESIAN_POINT('Ctrl Pts',(19.5864403327514,-28.5491086742607,
0.940064650117763));
#125708=CARTESIAN_POINT('Ctrl Pts',(19.5797394440277,-28.5529393181393,
1.06919990483108));
#125709=CARTESIAN_POINT('Ctrl Pts',(19.5717475180331,-28.5567761862322,
1.19825871185088));
#125710=CARTESIAN_POINT('Ctrl Pts',(19.5176801557033,-28.5827335508937,
2.07137356372568));
#125711=CARTESIAN_POINT('Ctrl Pts',(19.4042531764282,-28.6087013880625,
2.94075156309612));
#125712=CARTESIAN_POINT('Ctrl Pts',(19.2336677845613,-28.6346122484624,
3.79886924697703));
#125713=CARTESIAN_POINT('Ctrl Pts',(19.0626560685764,-28.6605878648453,
4.65913152401881));
#125714=CARTESIAN_POINT('Ctrl Pts',(18.8341987738039,-28.6865061985421,
5.50807785635447));
#125715=CARTESIAN_POINT('Ctrl Pts',(18.5504824283527,-28.7122992345342,
6.33808655069442));
#125716=CARTESIAN_POINT('Ctrl Pts',(18.2706969518348,-28.7377349099247,
7.15659553610579));
#125717=CARTESIAN_POINT('Ctrl Pts',(17.9371720094925,-28.7630486916347,
7.95668837789788));
#125718=CARTESIAN_POINT('Ctrl Pts',(17.5519901461462,-28.7881757796783,
8.73100742350447));
#125719=CARTESIAN_POINT('Ctrl Pts',(17.4995540666897,-28.7915964131778,
8.83641803304698));
#125720=CARTESIAN_POINT('Ctrl Pts',(17.4461606582916,-28.7950135881285,
8.94135091675236));
#125721=CARTESIAN_POINT('Ctrl Pts',(17.3918151697702,-28.7984271424856,
9.04578743673874));
#125722=CARTESIAN_POINT('Ctrl Pts',(17.2275753388545,-28.8087433914638,
9.36140952149052));
#125723=CARTESIAN_POINT('Ctrl Pts',(17.0547486247277,-28.8191294225924,
9.6725306515742));
#125724=CARTESIAN_POINT('Ctrl Pts',(16.8734652406175,-28.8295663381728,
9.97863862069397));
#125725=CARTESIAN_POINT('Ctrl Pts',(16.5354452267677,-28.8490269543035,
10.5494058780972));
#125726=CARTESIAN_POINT('Ctrl Pts',(16.1680221794387,-28.8686644837972,
11.1027464972418));
#125727=CARTESIAN_POINT('Ctrl Pts',(15.7735056026728,-28.8883569875915,
11.6361608588307));
#125728=CARTESIAN_POINT('Ctrl Pts',(15.3789630135321,-28.9080507898072,
12.1696103909933));
#125729=CARTESIAN_POINT('Ctrl Pts',(14.9573225863864,-28.9277996096686,
12.6831304628909));
#125730=CARTESIAN_POINT('Ctrl Pts',(14.510925373341,-28.9474813491569,13.1741790996172));
#125731=CARTESIAN_POINT('Ctrl Pts',(14.0653779061914,-28.9671256231844,
13.6642929935819));
#125732=CARTESIAN_POINT('Ctrl Pts',(13.5951672859735,-28.9867030292894,
14.1320202604908));
#125733=CARTESIAN_POINT('Ctrl Pts',(13.1026616160515,-29.0060920825923,
14.5748010405311));
#125734=CARTESIAN_POINT('Ctrl Pts',(12.813036949755,-29.0174940794334,14.8351843081633));
#125735=CARTESIAN_POINT('Ctrl Pts',(12.5157030435634,-29.0288309382319,
15.0869400481194));
#125736=CARTESIAN_POINT('Ctrl Pts',(12.2111490135254,-29.040078098747,15.3295438812356));
#125737=CARTESIAN_POINT('Ctrl Pts',(11.6901519487139,-29.0593184864544,
15.7445634590418));
#125738=CARTESIAN_POINT('Ctrl Pts',(11.1482049586116,-29.0787908833157,
16.1333294097326));
#125739=CARTESIAN_POINT('Ctrl Pts',(10.5877075342604,-29.0983939515807,
16.4932379073599));
#125740=CARTESIAN_POINT('Ctrl Pts',(10.4406072099046,-29.1035386990405,
16.5876944640528));
#125741=CARTESIAN_POINT('Ctrl Pts',(10.2922294410037,-29.1086924520341,
16.6801633115382));
#125742=CARTESIAN_POINT('Ctrl Pts',(10.1426181870901,-29.1138533867405,
16.7705972721639));
#125743=CARTESIAN_POINT('Ctrl Pts',(9.57298186852463,-29.1335033513628,
17.1149194207761));
#125744=CARTESIAN_POINT('Ctrl Pts',(8.98546012479633,-29.1532574324687,
17.4297422517934));
#125745=CARTESIAN_POINT('Ctrl Pts',(8.38339262268756,-29.1730150008322,
17.7139190641279));
#125746=CARTESIAN_POINT('Ctrl Pts',(7.78055286372591,-29.1927979117319,
17.9984603829172));
#125747=CARTESIAN_POINT('Ctrl Pts',(7.16313021190905,-29.212584321246,18.2522761809938));
#125748=CARTESIAN_POINT('Ctrl Pts',(6.53452814302241,-29.2322730357353,
18.4742265526715));
#125749=CARTESIAN_POINT('Ctrl Pts',(6.00534734755949,-29.2488477339598,
18.6610726991466));
#125750=CARTESIAN_POINT('Ctrl Pts',(5.46824481366027,-29.2653531730292,
18.8253360647236));
#125751=CARTESIAN_POINT('Ctrl Pts',(4.9252767888492,-29.2817290550164,18.9663492562154));
#125752=CARTESIAN_POINT('Ctrl Pts',(4.2523992914138,-29.302022998649,19.1411009893942));
#125753=CARTESIAN_POINT('Ctrl Pts',(3.57014241320551,-29.3223812692529,
19.2805188762931));
#125754=CARTESIAN_POINT('Ctrl Pts',(2.88240297027455,-29.3427917362419,
19.3833512469602));
#125755=CARTESIAN_POINT('Ctrl Pts',(2.25849133356449,-29.3613079461177,
19.4766399384103));
#125756=CARTESIAN_POINT('Ctrl Pts',(1.63006843798367,-29.3798671158111,
19.5398191940037));
#125757=CARTESIAN_POINT('Ctrl Pts',(1.00005757509981,-29.3984602366891,
19.5719889216056));
#125758=CARTESIAN_POINT('Ctrl Pts',(0.296894445576921,-29.4192122551612,
19.6078939633582));
#125759=CARTESIAN_POINT('Ctrl Pts',(-0.408246097558505,-29.4400065678238,
19.6051691956133));
#125760=CARTESIAN_POINT('Ctrl Pts',(-1.11119067178437,-29.460830688736,
19.5646269921852));
#125761=CARTESIAN_POINT('Ctrl Pts',(-1.81413524601024,-29.4816548096482,
19.5240847887571));
#125762=CARTESIAN_POINT('Ctrl Pts',(-2.5148828398697,-29.5025087403425,
19.4457252796652));
#125763=CARTESIAN_POINT('Ctrl Pts',(-3.20926798082664,-29.5233800112939,
19.3304150748469));
#125764=CARTESIAN_POINT('Ctrl Pts',(-3.86439784457224,-29.5430713786463,
19.2216236357516));
#125765=CARTESIAN_POINT('Ctrl Pts',(-4.51427146510554,-29.5626160936311,
19.0796827806398));
#125766=CARTESIAN_POINT('Ctrl Pts',(-5.15537478958409,-29.5820992994042,
18.9053366039498));
#125767=CARTESIAN_POINT('Ctrl Pts',(-5.79681492740504,-29.6015927409746,
18.7308988318551));
#125768=CARTESIAN_POINT('Ctrl Pts',(-6.42947502395124,-29.6210246391566,
18.524022407274));
#125769=CARTESIAN_POINT('Ctrl Pts',(-7.04987667898858,-29.6404802942148,
18.2854842580098));
#125770=CARTESIAN_POINT('Ctrl Pts',(-7.50023833631013,-29.6546035335471,
18.1123247646965));
#125771=CARTESIAN_POINT('Ctrl Pts',(-7.94414115042132,-29.6687392863578,
17.9224815361583));
#125772=CARTESIAN_POINT('Ctrl Pts',(-8.38027023896005,-29.6829201342457,
17.716258869498));
#125773=CARTESIAN_POINT('Ctrl Pts',(-8.98161827909542,-29.7024731182337,
17.4319127901223));
#125774=CARTESIAN_POINT('Ctrl Pts',(-9.56818501224193,-29.7221117990954,
17.1164268178852));
#125775=CARTESIAN_POINT('Ctrl Pts',(-10.1372939417517,-29.7419217583838,
16.7721429975051));
#125776=CARTESIAN_POINT('Ctrl Pts',(-10.3578041288369,-29.7495974380337,
16.6387448276542));
#125777=CARTESIAN_POINT('Ctrl Pts',(-10.575693935715,-29.7572988369498,
16.5010232855782));
#125778=CARTESIAN_POINT('Ctrl Pts',(-10.7908097766684,-29.7650309675795,
16.3591145751948));
#125779=CARTESIAN_POINT('Ctrl Pts',(-11.3370552394307,-29.784665231868,
15.9987645943204));
#125780=CARTESIAN_POINT('Ctrl Pts',(-11.8653504980029,-29.8040483541255,
15.6108662205071));
#125781=CARTESIAN_POINT('Ctrl Pts',(-12.3731258210052,-29.8232998122339,
15.1976631620376));
#125782=CARTESIAN_POINT('Ctrl Pts',(-12.8812917413057,-29.8425660791902,
14.7841422543326));
#125783=CARTESIAN_POINT('Ctrl Pts',(-13.3689064202031,-29.8617005651258,
14.3452784944137));
#125784=CARTESIAN_POINT('Ctrl Pts',(-13.8334439285333,-29.8808234734271,
13.8833048637881));
#125785=CARTESIAN_POINT('Ctrl Pts',(-14.2977905408723,-29.8999385234038,
13.4215210755596));
#125786=CARTESIAN_POINT('Ctrl Pts',(-14.7390793973065,-29.9190420133187,
12.9366471410967));
#125787=CARTESIAN_POINT('Ctrl Pts',(-15.1548319302734,-29.9382537438792,
12.4308860319989));
#125788=CARTESIAN_POINT('Ctrl Pts',(-15.3658214098398,-29.9480034692834,
12.174218267567));
#125789=CARTESIAN_POINT('Ctrl Pts',(-15.57023482282,-29.9577810656974,11.9121706279113));
#125790=CARTESIAN_POINT('Ctrl Pts',(-15.7677519136234,-29.9676021944839,
11.6450274631779));
#125791=CARTESIAN_POINT('Ctrl Pts',(-16.0279747276055,-29.9805412356519,
11.2930743953181));
#125792=CARTESIAN_POINT('Ctrl Pts',(-16.2762272728846,-29.993555820353,
10.9322772503941));
#125793=CARTESIAN_POINT('Ctrl Pts',(-16.5121716335255,-30.006681923873,
10.5635663413457));
#125794=CARTESIAN_POINT('Ctrl Pts',(-16.9462434098271,-30.0308302911208,
9.88524116842055));
#125795=CARTESIAN_POINT('Ctrl Pts',(-17.3380938490262,-30.0547484554357,
9.17980066288858));
#125796=CARTESIAN_POINT('Ctrl Pts',(-17.6854598776339,-30.0785294759657,
8.45302814286497));
#125797=CARTESIAN_POINT('Ctrl Pts',(-18.0347733832084,-30.1024438226875,
7.72218103688215));
#125798=CARTESIAN_POINT('Ctrl Pts',(-18.3391032819837,-30.1262195511424,
6.96976214833156));
#125799=CARTESIAN_POINT('Ctrl Pts',(-18.5961577901711,-30.149951880507,
6.20160064878473));
#125800=CARTESIAN_POINT('Ctrl Pts',(-18.8525596554395,-30.1736239551932,
5.43538945606961));
#125801=CARTESIAN_POINT('Ctrl Pts',(-19.0619270085883,-30.1972528728465,
4.65351532534966));
#125802=CARTESIAN_POINT('Ctrl Pts',(-19.2219790433498,-30.2209330379862,
3.86171218754533));
#125803=CARTESIAN_POINT('Ctrl Pts',(-19.2836464818165,-30.2300569152853,
3.55663345892455));
#125804=CARTESIAN_POINT('Ctrl Pts',(-19.3379927475794,-30.2391883981042,
3.25008021473327));
#125805=CARTESIAN_POINT('Ctrl Pts',(-19.3848865573574,-30.2483328801745,
2.94237851760684));
#125806=CARTESIAN_POINT('Ctrl Pts',(-19.392022741548,-30.2497244648781,
2.89555323305737));
#125807=CARTESIAN_POINT('Ctrl Pts',(-19.3989865681349,-30.2511166473474,
2.8487021338259));
#125808=CARTESIAN_POINT('Ctrl Pts',(-19.4057775405107,-30.2525093998752,
2.8018263562754));
#125809=CARTESIAN_POINT('Ctrl Pts',(-19.5117146205699,-30.2742359108774,
2.0705786461617));
#125810=CARTESIAN_POINT('Ctrl Pts',(-19.575590102868,-30.296101132327,1.33332183396446));
#125811=CARTESIAN_POINT('Ctrl Pts',(-19.5978052729825,-30.3180000275824,
0.594726385361453));
#125812=CARTESIAN_POINT('Ctrl Pts',(-19.6200494562012,-30.3399275228857,
-0.144833671956208));
#125813=CARTESIAN_POINT('Ctrl Pts',(-19.6005234107649,-30.3618887999351,
-0.885736253933888));
#125814=CARTESIAN_POINT('Ctrl Pts',(-19.539608653678,-30.3837782749386,
-1.62324482799952));
#125815=CARTESIAN_POINT('Ctrl Pts',(-19.4790076598274,-30.4055550003746,
-2.3569546004606));
#125816=CARTESIAN_POINT('Ctrl Pts',(-19.3774422898725,-30.4272606218078,
-3.08730535923085));
#125817=CARTESIAN_POINT('Ctrl Pts',(-19.2352818286061,-30.4487911968025,
-3.80958249034486));
#125818=CARTESIAN_POINT('Ctrl Pts',(-19.1440849728525,-30.4626031999756,
-4.27292794345857));
#125819=CARTESIAN_POINT('Ctrl Pts',(-19.0361819141092,-30.4763431631726,
-4.73294980678168));
#125820=CARTESIAN_POINT('Ctrl Pts',(-18.9116713788303,-30.4899838364838,
-5.18839216249825));
#125821=CARTESIAN_POINT('',(12.12572723033,-31.6278197207971,-15.4198426631287));
#125822=CARTESIAN_POINT('Ctrl Pts',(-18.9116713788303,-30.4899838364838,
-5.18839216249825));
#125823=CARTESIAN_POINT('Ctrl Pts',(-18.7712498810414,-30.5053676252765,
-5.70203462337859));
#125824=CARTESIAN_POINT('Ctrl Pts',(-18.6100118119228,-30.520921722773,
-6.20994163238184));
#125825=CARTESIAN_POINT('Ctrl Pts',(-18.4280653580786,-30.5365809991627,
-6.71033150797515));
#125826=CARTESIAN_POINT('Ctrl Pts',(-18.2042891427839,-30.5558403665794,
-7.32576176323024));
#125827=CARTESIAN_POINT('Ctrl Pts',(-17.9491869597169,-30.5752588871657,
-7.92982220095231));
#125828=CARTESIAN_POINT('Ctrl Pts',(-17.6645022333221,-30.5947159848005,
-8.51970830823314));
#125829=CARTESIAN_POINT('Ctrl Pts',(-17.3798159224825,-30.614173190726,
-9.10959769859127));
#125830=CARTESIAN_POINT('Ctrl Pts',(-17.0655460534538,-30.6336689990459,
-9.68531204454235));
#125831=CARTESIAN_POINT('Ctrl Pts',(-16.7234682451759,-30.6530826348152,
-10.2440057929388));
#125832=CARTESIAN_POINT('Ctrl Pts',(-16.381852377457,-30.6724700544853,
-10.8019450834424));
#125833=CARTESIAN_POINT('Ctrl Pts',(-16.0125031107213,-30.6917754721559,
-11.3429090509156));
#125834=CARTESIAN_POINT('Ctrl Pts',(-15.6172298959039,-30.7108786039024,
-11.8640319689019));
#125835=CARTESIAN_POINT('Ctrl Pts',(-15.4734775324,-30.7178260018943,-12.0535531616576));
#125836=CARTESIAN_POINT('Ctrl Pts',(-15.3262968439162,-30.7247466496431,
-12.2404498832849));
#125837=CARTESIAN_POINT('Ctrl Pts',(-15.1757763985814,-30.731634792801,
-12.4245835226064));
#125838=CARTESIAN_POINT('Ctrl Pts',(-14.7451342214887,-30.7513419160363,
-12.9513937584984));
#125839=CARTESIAN_POINT('Ctrl Pts',(-14.2873337806318,-30.7712377879606,
-13.456123147519));
#125840=CARTESIAN_POINT('Ctrl Pts',(-13.8044116919722,-30.7912446748575,
-13.9355631985453));
#125841=CARTESIAN_POINT('Ctrl Pts',(-13.5651437045343,-30.8011572625712,
-14.173105979876));
#125842=CARTESIAN_POINT('Ctrl Pts',(-13.3197096620165,-30.8110971140987,
-14.4044405746253));
#125843=CARTESIAN_POINT('Ctrl Pts',(-13.0683619889886,-30.8210548163406,
-14.6291763084873));
#125844=CARTESIAN_POINT('Ctrl Pts',(-12.5622534632173,-30.8411054416002,
-15.0816995786766));
#125845=CARTESIAN_POINT('Ctrl Pts',(-12.0321648912204,-30.8612284507428,
-15.5074669129218));
#125846=CARTESIAN_POINT('Ctrl Pts',(-11.4813994733215,-30.8813470138933,
-15.9046404398706));
#125847=CARTESIAN_POINT('Ctrl Pts',(-10.9301093692752,-30.9014847429737,
-16.3021923337991));
#125848=CARTESIAN_POINT('Ctrl Pts',(-10.3581033377148,-30.9216180165912,
-16.671095093176));
#125849=CARTESIAN_POINT('Ctrl Pts',(-9.76874279932317,-30.9416696781392,
-17.0095234333969));
#125850=CARTESIAN_POINT('Ctrl Pts',(-9.45821199369843,-30.9522347876249,
-17.1878394526911));
#125851=CARTESIAN_POINT('Ctrl Pts',(-9.14286405475361,-30.9627772379141,
-17.3576956044869));
#125852=CARTESIAN_POINT('Ctrl Pts',(-8.82319556457386,-30.9732857491261,
-17.5188280823382));
#125853=CARTESIAN_POINT('Ctrl Pts',(-8.20939033592374,-30.9934634623678,
-17.8282234730284));
#125854=CARTESIAN_POINT('Ctrl Pts',(-7.57926576427382,-31.0136209842527,
-18.1057578348437));
#125855=CARTESIAN_POINT('Ctrl Pts',(-6.93633225841861,-31.03378808713,-18.349574040053));
#125856=CARTESIAN_POINT('Ctrl Pts',(-6.29280418187245,-31.0539738400981,
-18.5936157210982));
#125857=CARTESIAN_POINT('Ctrl Pts',(-5.63644438630084,-31.0741691907608,
-18.8038766594348));
#125858=CARTESIAN_POINT('Ctrl Pts',(-4.97078473060215,-31.094403953684,
-18.9785449718868));
#125859=CARTESIAN_POINT('Ctrl Pts',(-4.84779066908812,-31.0981427346878,
-19.010818469285));
#125860=CARTESIAN_POINT('Ctrl Pts',(-4.72447912043285,-31.1018828611703,
-19.0418769764616));
#125861=CARTESIAN_POINT('Ctrl Pts',(-4.60087236928624,-31.1056245211788,
-19.0717092597664));
#125862=CARTESIAN_POINT('Ctrl Pts',(-3.93046585750961,-31.1259181799903,
-19.2335107536428));
#125863=CARTESIAN_POINT('Ctrl Pts',(-3.25137633295972,-31.1462569421229,
-19.3592368082983));
#125864=CARTESIAN_POINT('Ctrl Pts',(-2.56759877687686,-31.1666708518345,
-19.4489661413015));
#125865=CARTESIAN_POINT('Ctrl Pts',(-2.0304168021028,-31.1827082081855,
-19.5194583355379));
#125866=CARTESIAN_POINT('Ctrl Pts',(-1.49034151416813,-31.1987919420279,
-19.5677351002957));
#125867=CARTESIAN_POINT('Ctrl Pts',(-0.949302345550297,-31.2149367054592,
-19.5938558666983));
#125868=CARTESIAN_POINT('Ctrl Pts',(-0.29649208459221,-31.2344167502323,
-19.6253728165251));
#125869=CARTESIAN_POINT('Ctrl Pts',(0.358122123657234,-31.2536982531043,
-19.6243302592931));
#125870=CARTESIAN_POINT('Ctrl Pts',(1.01112111180217,-31.272885472304,-19.5908337839416));
#125871=CARTESIAN_POINT('Ctrl Pts',(1.67755032298947,-31.2924673148311,
-19.5566483869482));
#125872=CARTESIAN_POINT('Ctrl Pts',(2.34229650551702,-31.3119510136671,
-19.4886610313468));
#125873=CARTESIAN_POINT('Ctrl Pts',(3.00176986454345,-31.3314475693832,
-19.3870173807683));
#125874=CARTESIAN_POINT('Ctrl Pts',(3.66124322356986,-31.3509441250993,
-19.2853737301897));
#125875=CARTESIAN_POINT('Ctrl Pts',(4.31544337574946,-31.3704535304968,
-19.1500746338875));
#125876=CARTESIAN_POINT('Ctrl Pts',(4.96083269848686,-31.3900865676405,
-18.9812873574934));
#125877=CARTESIAN_POINT('Ctrl Pts',(5.59298956930792,-31.40931706757,-18.8159607356845));
#125878=CARTESIAN_POINT('Ctrl Pts',(6.21669327837344,-31.4286661130727,
-18.6185061325511));
#125879=CARTESIAN_POINT('Ctrl Pts',(6.82907881142054,-31.448238176629,-18.3906452628616));
#125880=CARTESIAN_POINT('Ctrl Pts',(6.9160166491885,-31.4510167414291,-18.3582967989386));
#125881=CARTESIAN_POINT('Ctrl Pts',(7.00272646276683,-31.4537998027859,
-18.3253355142264));
#125882=CARTESIAN_POINT('Ctrl Pts',(7.08920013972507,-31.4565876618004,
-18.291766327743));
#125883=CARTESIAN_POINT('Ctrl Pts',(7.71702854977119,-31.4768284698024,
-18.0480425759869));
#125884=CARTESIAN_POINT('Ctrl Pts',(8.33235620744916,-31.4968104350599,
-17.7716978013927));
#125885=CARTESIAN_POINT('Ctrl Pts',(8.93199972709244,-31.5166520923155,
-17.4646049998895));
#125886=CARTESIAN_POINT('Ctrl Pts',(9.5337462076565,-31.5365633346302,-17.1564352182482));
#125887=CARTESIAN_POINT('Ctrl Pts',(10.1196985880809,-31.5563333732464,
-16.8173021625951));
#125888=CARTESIAN_POINT('Ctrl Pts',(10.6866904614763,-31.5760825539516,
-16.4490846048996));
#125889=CARTESIAN_POINT('Ctrl Pts',(11.1815006749827,-31.5933175387544,
-16.1277434765885));
#125890=CARTESIAN_POINT('Ctrl Pts',(11.6618716414306,-31.6105366456312,
-15.7842518641289));
#125891=CARTESIAN_POINT('Ctrl Pts',(12.12572723033,-31.6278197207971,-15.4198426631287));
#125892=CARTESIAN_POINT('Ctrl Pts',(12.12572723033,-31.6278197207971,-15.4198426631287));
#125893=CARTESIAN_POINT('Ctrl Pts',(12.545560626513,-31.6434625465321,-15.0900177001068));
#125894=CARTESIAN_POINT('Ctrl Pts',(12.9518651781852,-31.6591577564422,
-14.7430571240929));
#125895=CARTESIAN_POINT('Ctrl Pts',(13.3431173116874,-31.6749645487069,
-14.3798604796901));
#125896=CARTESIAN_POINT('Ctrl Pts',(13.534427384841,-31.6826935764247,-14.202268664438));
#125897=CARTESIAN_POINT('Ctrl Pts',(13.7221387751718,-31.6904492838637,
-14.0207947253913));
#125898=CARTESIAN_POINT('Ctrl Pts',(13.9061442660927,-31.6982386181496,
-13.8356175836337));
#125899=CARTESIAN_POINT('Ctrl Pts',(14.5834739209491,-31.7269113880601,
-13.1539750473904));
#125900=CARTESIAN_POINT('Ctrl Pts',(15.2100026490476,-31.7554407263363,
-12.4218431412505));
#125901=CARTESIAN_POINT('Ctrl Pts',(15.7800830758163,-31.7838429290438,
-11.6480181928736));
#125902=CARTESIAN_POINT('Ctrl Pts',(16.3535949093608,-31.8124160892272,
-10.8695354663192));
#125903=CARTESIAN_POINT('Ctrl Pts',(16.8699778133764,-31.8408605875066,
-10.0488552584647));
#125904=CARTESIAN_POINT('Ctrl Pts',(17.3234496291996,-31.8691934250261,
-9.19489309292379));
#125905=CARTESIAN_POINT('Ctrl Pts',(17.7018080244968,-31.8928331895365,
-8.48238187761896));
#125906=CARTESIAN_POINT('Ctrl Pts',(18.0363702394563,-31.9163952302699,
-7.74670020822064));
#125907=CARTESIAN_POINT('Ctrl Pts',(18.3237533604044,-31.9398895745068,
-6.99301315742725));
#125908=CARTESIAN_POINT('Ctrl Pts',(18.4035766263909,-31.9464153415144,
-6.78366974947891));
#125909=CARTESIAN_POINT('Ctrl Pts',(18.4797840436989,-31.9529642923381,
-6.57296083059587));
#125910=CARTESIAN_POINT('Ctrl Pts',(18.5523003073978,-31.9595322148527,
-6.36099413580694));
#125911=CARTESIAN_POINT('Ctrl Pts',(18.7730411446614,-31.9795250914986,
-5.71576362760082));
#125912=CARTESIAN_POINT('Ctrl Pts',(18.9595815792082,-31.999693739376,-5.05887512514479));
#125913=CARTESIAN_POINT('Ctrl Pts',(19.1115090186349,-32.0199197913142,
-4.39398907906208));
#125914=CARTESIAN_POINT('Ctrl Pts',(19.2635031570078,-32.0401547228619,
-3.72881113575031));
#125915=CARTESIAN_POINT('Ctrl Pts',(19.3808529715241,-32.0604471458162,
-3.0556282955796));
#125916=CARTESIAN_POINT('Ctrl Pts',(19.4631260803121,-32.0806784377014,
-2.37815436662867));
#125917=CARTESIAN_POINT('Ctrl Pts',(19.545172567916,-32.1008540025162,-1.70254653884135));
#125918=CARTESIAN_POINT('Ctrl Pts',(19.5923344510775,-32.120968734617,-1.02267113501233));
#125919=CARTESIAN_POINT('Ctrl Pts',(19.6041772748708,-32.1409049006096,
-0.342262691942553));
#125920=CARTESIAN_POINT('Ctrl Pts',(19.6122807266316,-32.1545462214835,
0.12330676111239));
#125921=CARTESIAN_POINT('Ctrl Pts',(19.6038477571007,-32.1681039267713,
0.589124698947973));
#125922=CARTESIAN_POINT('Ctrl Pts',(19.5787407427015,-32.1815405308722,
1.0539807036277));
#125923=CARTESIAN_POINT('Ctrl Pts',(19.5432822423401,-32.2005169740204,
1.7104943196195));
#125924=CARTESIAN_POINT('Ctrl Pts',(19.4750850478238,-32.219743430132,2.36522491343948));
#125925=CARTESIAN_POINT('Ctrl Pts',(19.3737330307121,-32.2391075854533,
3.01481099199488));
#125926=CARTESIAN_POINT('Ctrl Pts',(19.3657626939097,-32.2406303853364,
3.06589453207414));
#125927=CARTESIAN_POINT('Ctrl Pts',(19.3575873269522,-32.2421540373241,
3.11694623169455));
#125928=CARTESIAN_POINT('Ctrl Pts',(19.3492067321592,-32.2436784870191,
3.16796444323511));
#125929=CARTESIAN_POINT('Ctrl Pts',(19.2425223711557,-32.2630846205466,
3.81742255834236));
#125930=CARTESIAN_POINT('Ctrl Pts',(19.1025782763518,-32.2826200222631,
4.46145754369402));
#125931=CARTESIAN_POINT('Ctrl Pts',(18.9306046627803,-32.3021725400518,
5.09691303633347));
#125932=CARTESIAN_POINT('Ctrl Pts',(18.7520514671905,-32.3224731225686,
5.7566805815375));
#125933=CARTESIAN_POINT('Ctrl Pts',(18.5389700605701,-32.3427921683585,
6.40719919705176));
#125934=CARTESIAN_POINT('Ctrl Pts',(18.2927765197978,-32.3630039166484,
7.04489165130659));
#125935=CARTESIAN_POINT('Ctrl Pts',(18.0465829790255,-32.3832156649382,
7.68258410556143));
#125936=CARTESIAN_POINT('Ctrl Pts',(17.7672766987074,-32.4033200467532,
8.30744955079163));
#125937=CARTESIAN_POINT('Ctrl Pts',(17.4563237678014,-32.4231914872456,
8.91587690449406));
#125938=CARTESIAN_POINT('Ctrl Pts',(17.1413240367609,-32.4433215384153,
9.53222244661693));
#125939=CARTESIAN_POINT('Ctrl Pts',(16.7940038708838,-32.4635754034854,
10.1322251191536));
#125940=CARTESIAN_POINT('Ctrl Pts',(16.4158876004485,-32.4839098962466,
10.71216010085));
#125941=CARTESIAN_POINT('Ctrl Pts',(16.1416562898994,-32.4986576207833,
11.1327617583264));
#125942=CARTESIAN_POINT('Ctrl Pts',(15.851227418466,-32.5134477653436,11.5428075992554));
#125943=CARTESIAN_POINT('Ctrl Pts',(15.5451996232666,-32.5282639241093,
11.9408775783357));
#125944=CARTESIAN_POINT('Ctrl Pts',(15.1243043293659,-32.5486413264107,
12.4883630795428));
#125945=CARTESIAN_POINT('Ctrl Pts',(14.6739005073317,-32.569067941628,13.0131940083945));
#125946=CARTESIAN_POINT('Ctrl Pts',(14.1970955317801,-32.5895011164832,
13.5128477256824));
#125947=CARTESIAN_POINT('Ctrl Pts',(13.7203673697232,-32.6099309995449,
14.012420948533));
#125948=CARTESIAN_POINT('Ctrl Pts',(13.217247054793,-32.6303674421142,14.4868242866608));
#125949=CARTESIAN_POINT('Ctrl Pts',(12.690884720891,-32.650767767147,14.9335629479539));
#125950=CARTESIAN_POINT('Ctrl Pts',(12.5697808880621,-32.6554614114169,
15.0363472101833));
#125951=CARTESIAN_POINT('Ctrl Pts',(12.4474468965071,-32.6601531435908,
15.1376671714257));
#125952=CARTESIAN_POINT('Ctrl Pts',(12.3239213994889,-32.6648424436272,
15.2374927153276));
#125953=CARTESIAN_POINT('Ctrl Pts',(11.7993804592117,-32.684755173466,15.6613937392133));
#125954=CARTESIAN_POINT('Ctrl Pts',(11.2529376974639,-32.7045701597186,
16.0585850212697));
#125955=CARTESIAN_POINT('Ctrl Pts',(10.6875573405311,-32.7243524280986,
16.4267538062158));
#125956=CARTESIAN_POINT('Ctrl Pts',(10.1218207386088,-32.7441471612449,
16.7951545735493));
#125957=CARTESIAN_POINT('Ctrl Pts',(9.53712358344469,-32.7639091485488,
17.1344961693028));
#125958=CARTESIAN_POINT('Ctrl Pts',(8.93644225301222,-32.7837034966229,
17.4425128929805));
#125959=CARTESIAN_POINT('Ctrl Pts',(8.64279562129652,-32.7933800811021,
17.5930886955528));
#125960=CARTESIAN_POINT('Ctrl Pts',(8.34532910204292,-32.803064397108,17.7361792645982));
#125961=CARTESIAN_POINT('Ctrl Pts',(8.04439000386386,-32.812764043229,17.8715244329087));
#125962=CARTESIAN_POINT('Ctrl Pts',(7.42765418484559,-32.8326422153601,
18.1488968771447));
#125963=CARTESIAN_POINT('Ctrl Pts',(6.79633517981447,-32.8525847531444,
18.3937362305505));
#125964=CARTESIAN_POINT('Ctrl Pts',(6.15414278103799,-32.8726571522403,
18.6054682770617));
#125965=CARTESIAN_POINT('Ctrl Pts',(5.7947174572249,-32.8838913688995,18.723971485016));
#125966=CARTESIAN_POINT('Ctrl Pts',(5.431885751531,-32.8951662668316,18.8321048100112));
#125967=CARTESIAN_POINT('Ctrl Pts',(5.06629463623564,-32.9064934000168,
18.9297738391638));
#125968=CARTESIAN_POINT('Ctrl Pts',(4.43819130259918,-32.9259539662519,
19.0975739859323));
#125969=CARTESIAN_POINT('Ctrl Pts',(3.80153125574669,-32.9451799709598,
19.2341516368223));
#125970=CARTESIAN_POINT('Ctrl Pts',(3.15963433059141,-32.9642869611697,
19.339008366763));
#125971=CARTESIAN_POINT('Ctrl Pts',(2.51742136624039,-32.9834033587431,
19.443916723118));
#125972=CARTESIAN_POINT('Ctrl Pts',(1.86996686441632,-33.0024007002828,
19.5170735865839));
#125973=CARTESIAN_POINT('Ctrl Pts',(1.22055452459952,-33.021395039784,19.5580119558546));
#125974=CARTESIAN_POINT('Ctrl Pts',(0.57167050483761,-33.0403739267139,
19.5989170203047));
#125975=CARTESIAN_POINT('Ctrl Pts',(-0.0791678168917823,-33.0593498189641,
19.607656764846));
#125976=CARTESIAN_POINT('Ctrl Pts',(-0.728732122960671,-33.0784382376343,
19.5837865921768));
#125977=CARTESIAN_POINT('Ctrl Pts',(-0.942448261150391,-33.0847186060046,
19.575932956943));
#125978=CARTESIAN_POINT('Ctrl Pts',(-1.15602688890701,-33.0910111539586,
19.5645493986748));
#125979=CARTESIAN_POINT('Ctrl Pts',(-1.36935423115543,-33.0973199966438,
19.5496203569685));
#125980=CARTESIAN_POINT('Ctrl Pts',(-1.93742776220511,-33.114119936601,
19.5098655212877));
#125981=CARTESIAN_POINT('Ctrl Pts',(-2.50371717674878,-33.1310353699591,
19.4449692806544));
#125982=CARTESIAN_POINT('Ctrl Pts',(-3.06616945536171,-33.1481443564145,
19.3557014035805));
#125983=CARTESIAN_POINT('Ctrl Pts',(-3.78121681204816,-33.1698950648847,
19.242214869761));
#125984=CARTESIAN_POINT('Ctrl Pts',(-4.49003120448657,-33.1913952830785,
19.0887275101786));
#125985=CARTESIAN_POINT('Ctrl Pts',(-5.18832629345601,-33.2127552409837,
18.8967598289418));
#125986=CARTESIAN_POINT('Ctrl Pts',(-5.88864342326472,-33.2341770505442,
18.704236270258));
#125987=CARTESIAN_POINT('Ctrl Pts',(-6.5783805280572,-33.2554578689928,
18.4730100554071));
#125988=CARTESIAN_POINT('Ctrl Pts',(-7.25326463149934,-33.2767094828316,
18.2046009959912));
#125989=CARTESIAN_POINT('Ctrl Pts',(-7.92758536142236,-33.2979433564444,
17.9364159966111));
#125990=CARTESIAN_POINT('Ctrl Pts',(-8.58707839284427,-33.3191480918725,
17.6311110371993));
#125991=CARTESIAN_POINT('Ctrl Pts',(-9.22752596325136,-33.3404350367317,
17.2901756788861));
#125992=CARTESIAN_POINT('Ctrl Pts',(-9.64609969878886,-33.3543474261912,
17.0673524641532));
#125993=CARTESIAN_POINT('Ctrl Pts',(-10.0565391483692,-33.3682949209565,
16.8293092838458));
#125994=CARTESIAN_POINT('Ctrl Pts',(-10.4576752315933,-33.3823086002074,
16.5764532948398));
#125995=CARTESIAN_POINT('Ctrl Pts',(-10.5290483165702,-33.3848020171844,
16.5314632958221));
#125996=CARTESIAN_POINT('Ctrl Pts',(-10.6001268885149,-33.3872975296034,
16.4860043303933));
#125997=CARTESIAN_POINT('Ctrl Pts',(-10.6709062298977,-33.3897953128202,
16.4400815975451));
#125998=CARTESIAN_POINT('Ctrl Pts',(-11.3693525174513,-33.4144432875087,
15.9869188293497));
#125999=CARTESIAN_POINT('Ctrl Pts',(-12.0383895553083,-33.4391435839078,
15.4885672912793));
#126000=CARTESIAN_POINT('Ctrl Pts',(-12.6733300718764,-33.4638147454151,
14.9498754872625));
#126001=CARTESIAN_POINT('Ctrl Pts',(-13.3094456772876,-33.4885315660131,
14.4101867225664));
#126002=CARTESIAN_POINT('Ctrl Pts',(-13.9113383214183,-33.5132191314742,
13.8300069909389));
#126003=CARTESIAN_POINT('Ctrl Pts',(-14.4742425483764,-33.5377953931499,
13.2142133797541));
#126004=CARTESIAN_POINT('Ctrl Pts',(-15.0311672598772,-33.5621105906346,
12.6049611076465));
#126005=CARTESIAN_POINT('Ctrl Pts',(-15.5499271324967,-33.5863167890688,
11.9608465741147));
#126006=CARTESIAN_POINT('Ctrl Pts',(-16.0258596088378,-33.6103348398228,
11.286611240888));
#126007=CARTESIAN_POINT('Ctrl Pts',(-16.1656395648096,-33.6173888700557,
11.0885903243127));
#126008=CARTESIAN_POINT('Ctrl Pts',(-16.3017250229269,-33.6244266760058,
10.8879714213369));
#126009=CARTESIAN_POINT('Ctrl Pts',(-16.4339971482394,-33.6314462692337,
10.6848751314414));
#126010=CARTESIAN_POINT('Ctrl Pts',(-16.6526961920474,-33.6430524812246,
10.3490752469519));
#126011=CARTESIAN_POINT('Ctrl Pts',(-16.8610877243502,-33.6547504368508,
10.0066035588922));
#126012=CARTESIAN_POINT('Ctrl Pts',(-17.0586280190008,-33.6665125635775,
9.65798576809486));
#126013=CARTESIAN_POINT('Ctrl Pts',(-17.3837158827055,-33.6858692454987,
9.0842728805032));
#126014=CARTESIAN_POINT('Ctrl Pts',(-17.6794169203201,-33.7053997343648,
8.49391221235566));
#126015=CARTESIAN_POINT('Ctrl Pts',(-17.944721841215,-33.7249817282794,
7.89009671569671));
#126016=CARTESIAN_POINT('Ctrl Pts',(-18.2100247508844,-33.7445635737467,
7.28628579644684));
#126017=CARTESIAN_POINT('Ctrl Pts',(-18.4449311394305,-33.7641969573226,
6.66901994625177));
#126018=CARTESIAN_POINT('Ctrl Pts',(-18.6484132947232,-33.7837594257521,
6.04154080007093));
#126019=CARTESIAN_POINT('Ctrl Pts',(-18.851548547685,-33.8032885435132,
5.4151313986948));
#126020=CARTESIAN_POINT('Ctrl Pts',(-19.0233657849491,-33.8227469425408,
4.77854340492862));
#126021=CARTESIAN_POINT('Ctrl Pts',(-19.1628369348385,-33.842012728064,
4.13505339178634));
#126022=CARTESIAN_POINT('Ctrl Pts',(-19.2383016682202,-33.852437015589,
3.78687527527886));
#126023=CARTESIAN_POINT('Ctrl Pts',(-19.3042965743407,-33.8628049135858,
3.43667738839969));
#126024=CARTESIAN_POINT('Ctrl Pts',(-19.3606594092012,-33.8730972256552,
3.08498511433856));
#126025=CARTESIAN_POINT('Ctrl Pts',(-19.4665994325154,-33.8924427355695,
2.42394157730383));
#126026=CARTESIAN_POINT('Ctrl Pts',(-19.539057892562,-33.9120116132703,
1.75748580916212));
#126027=CARTESIAN_POINT('Ctrl Pts',(-19.5769555322955,-33.9317077779743,
1.08905425450805));
#126028=CARTESIAN_POINT('Ctrl Pts',(-19.5892029583779,-33.9380730113507,
0.873036420300758));
#126029=CARTESIAN_POINT('Ctrl Pts',(-19.597840998855,-33.9444515457929,
0.656812620575777));
#126030=CARTESIAN_POINT('Ctrl Pts',(-19.6028336883098,-33.9508401528871,
0.440499910406493));
#126031=CARTESIAN_POINT('Ctrl Pts',(-19.6182621232727,-33.9705822598113,
-0.227950753447651));
#126032=CARTESIAN_POINT('Ctrl Pts',(-19.5988772587565,-33.9904205611864,
-0.89725347740647));
#126033=CARTESIAN_POINT('Ctrl Pts',(-19.5453656690566,-34.0102598205421,
-1.56388428227356));
#126034=CARTESIAN_POINT('Ctrl Pts',(-19.4917871836769,-34.0301238812678,
-2.23134845279222));
#126035=CARTESIAN_POINT('Ctrl Pts',(-19.4039960233284,-34.0499889034922,
-2.8961333718393));
#126036=CARTESIAN_POINT('Ctrl Pts',(-19.2827194413394,-34.069759133497,
-3.55466627439278));
#126037=CARTESIAN_POINT('Ctrl Pts',(-19.1903029908283,-34.0848246511169,
-4.05648841021363));
#126038=CARTESIAN_POINT('Ctrl Pts',(-19.0784426040712,-34.099835109644,
-4.55467923311791));
#126039=CARTESIAN_POINT('Ctrl Pts',(-18.9474778271267,-34.1147481820847,
-5.04764779244621));
#126040=CARTESIAN_POINT('Ctrl Pts',(-18.7686759144128,-34.1351085105565,
-5.7206815910912));
#126041=CARTESIAN_POINT('Ctrl Pts',(-18.5543594908358,-34.155511019793,
-6.3844947402128));
#126042=CARTESIAN_POINT('Ctrl Pts',(-18.3053982302914,-34.1759544222991,
-7.03506099477056));
#126043=CARTESIAN_POINT('Ctrl Pts',(-18.0642829099893,-34.1957535570422,
-7.6651248468832));
#126044=CARTESIAN_POINT('Ctrl Pts',(-17.7906724407843,-34.215591047871,
-8.28276281457078));
#126045=CARTESIAN_POINT('Ctrl Pts',(-17.4854022573161,-34.2354657519155,
-8.88432789540662));
#126046=CARTESIAN_POINT('Ctrl Pts',(-17.1701890148221,-34.2559878017086,
-9.5054867571963));
#126047=CARTESIAN_POINT('Ctrl Pts',(-16.8212202549944,-34.2765495276435,
-10.1095077390143));
#126048=CARTESIAN_POINT('Ctrl Pts',(-16.4411935266066,-34.2971497086978,
-10.6932873317631));
#126049=CARTESIAN_POINT('Ctrl Pts',(-16.07749762841,-34.3168646413377,-11.2519802537962));
#126050=CARTESIAN_POINT('Ctrl Pts',(-15.6853565058765,-34.3366147948555,
-11.7921336904773));
#126051=CARTESIAN_POINT('Ctrl Pts',(-15.2671671075753,-34.356399138522,
-12.311058065104));
#126052=CARTESIAN_POINT('Ctrl Pts',(-14.8534726015264,-34.375970830951,
-12.824404801559));
#126053=CARTESIAN_POINT('Ctrl Pts',(-14.4138491037499,-34.395382319161,
-13.3171657504918));
#126054=CARTESIAN_POINT('Ctrl Pts',(-13.9506416484396,-34.4147242718085,
-13.7867281359576));
#126055=CARTESIAN_POINT('Ctrl Pts',(-13.4872419813375,-34.4340742505604,
-14.2564853702464));
#126056=CARTESIAN_POINT('Ctrl Pts',(-13.0002396648291,-34.453354672229,
-14.7030247363709));
#126057=CARTESIAN_POINT('Ctrl Pts',(-12.4919867773357,-34.4726563652123,
-15.1237820248975));
#126058=CARTESIAN_POINT('Ctrl Pts',(-12.0782355934708,-34.4883692091901,
-15.4663060528597));
#126059=CARTESIAN_POINT('Ctrl Pts',(-11.6504018601339,-34.5040961430349,
-15.7917452289667));
#126060=CARTESIAN_POINT('Ctrl Pts',(-11.2097505229016,-34.5198860871102,
-16.0987414463614));
#126061=CARTESIAN_POINT('Ctrl Pts',(-10.6682450179201,-34.5392899579662,
-16.4760014877625));
#126062=CARTESIAN_POINT('Ctrl Pts',(-10.1073844651661,-34.5587889377729,
-16.8254091661495));
#126063=CARTESIAN_POINT('Ctrl Pts',(-9.5304599432667,-34.5784740310737,
-17.1458398136899));
#126064=CARTESIAN_POINT('Ctrl Pts',(-9.33984479119462,-34.5849779616758,
-17.2517097053153));
#126065=CARTESIAN_POINT('Ctrl Pts',(-9.14747582654062,-34.5915022143275,
-17.3544167309809));
#126066=CARTESIAN_POINT('Ctrl Pts',(-8.95347103470857,-34.5980500949673,
-17.4539213551573));
#126067=CARTESIAN_POINT('Ctrl Pts',(-8.36280742218776,-34.6179856583963,
-17.7568714020278));
#126068=CARTESIAN_POINT('Ctrl Pts',(-7.7565302193769,-34.6376646770251,
-18.0297821647725));
#126069=CARTESIAN_POINT('Ctrl Pts',(-7.13800523162001,-34.6572069977447,
-18.271485151879));
#126070=CARTESIAN_POINT('Ctrl Pts',(-6.51879922564245,-34.676770835261,
-18.5134542626531));
#126071=CARTESIAN_POINT('Ctrl Pts',(-5.88731896373008,-34.6961977628255,
-18.7241474984404));
#126072=CARTESIAN_POINT('Ctrl Pts',(-5.24690126896334,-34.7156085344488,
-18.902426023645));
#126073=CARTESIAN_POINT('Ctrl Pts',(-4.60633338387057,-34.7350238582732,
-19.0807463586091));
#126074=CARTESIAN_POINT('Ctrl Pts',(-3.95682425452247,-34.7544230297387,
-19.2266375709808));
#126075=CARTESIAN_POINT('Ctrl Pts',(-3.30166618417366,-34.7739266452846,
-19.338982649161));
#126076=CARTESIAN_POINT('Ctrl Pts',(-2.95852061919938,-34.7841418581904,
-19.3978245028585));
#126077=CARTESIAN_POINT('Ctrl Pts',(-2.61382459530597,-34.794385716254,
-19.4474641350482));
#126078=CARTESIAN_POINT('Ctrl Pts',(-2.26804558068684,-34.8046755483892,
-19.4877423329652));
#126079=CARTESIAN_POINT('Ctrl Pts',(-1.87795951341227,-34.8162838877645,
-19.5331816544916));
#126080=CARTESIAN_POINT('Ctrl Pts',(-1.48649525150966,-34.8279507295192,
-19.5667068008799));
#126081=CARTESIAN_POINT('Ctrl Pts',(-1.09435154450353,-34.8397010514206,
-19.5884401352428));
#126082=CARTESIAN_POINT('Ctrl Pts',(-0.293107449693,-34.8637097907359,-19.6328465747895));
#126083=CARTESIAN_POINT('Ctrl Pts',(0.510960116443744,-34.8875044066451,
-19.627417851758));
#126084=CARTESIAN_POINT('Ctrl Pts',(1.31178863255713,-34.9111789262178,
-19.5730792953364));
#126085=CARTESIAN_POINT('Ctrl Pts',(2.11566181370502,-34.9349434538016,
-19.5185341494897));
#126086=CARTESIAN_POINT('Ctrl Pts',(2.91627141908706,-34.9585870300004,
-19.414707509741));
#126087=CARTESIAN_POINT('Ctrl Pts',(3.70753790819685,-34.9822051959532,
-19.262530586383));
#126088=CARTESIAN_POINT('Ctrl Pts',(4.49794819425446,-35.0057978054772,
-19.1105183285934));
#126089=CARTESIAN_POINT('Ctrl Pts',(5.2790359686331,-35.0293650724033,-18.9102613300184));
#126090=CARTESIAN_POINT('Ctrl Pts',(6.04478946101049,-35.0530021185958,
-18.6626687673072));
#126091=CARTESIAN_POINT('Ctrl Pts',(6.35050796183109,-35.0624389444121,
-18.5638202111597));
#126092=CARTESIAN_POINT('Ctrl Pts',(6.65378280946724,-35.0718868905302,
-18.457426470768));
#126093=CARTESIAN_POINT('Ctrl Pts',(6.95423332228269,-35.0813520078818,
-18.3435440230617));
#126094=CARTESIAN_POINT('',(1.80712272234017,-35.8247758232343,-19.9290626347973));
#126095=CARTESIAN_POINT('Ctrl Pts',(7.21805697169341,-35.1037765638632,
-18.2575674580453));
#126096=CARTESIAN_POINT('Ctrl Pts',(7.14695367148662,-35.1142472025196,
-18.3001097016852));
#126097=CARTESIAN_POINT('Ctrl Pts',(7.07021591566874,-35.1253720742585,
-18.3447645326489));
#126098=CARTESIAN_POINT('Ctrl Pts',(6.98766767856215,-35.1371788000251,
-18.3911956530851));
#126099=CARTESIAN_POINT('Ctrl Pts',(6.90446714590561,-35.1490788224502,
-18.4379936718864));
#126100=CARTESIAN_POINT('Ctrl Pts',(6.8153635877596,-35.1616714807748,-18.4865961905568));
#126101=CARTESIAN_POINT('Ctrl Pts',(6.72016435724016,-35.1749897182961,
-18.5366074064515));
#126102=CARTESIAN_POINT('Ctrl Pts',(6.62345523544783,-35.1885191874681,
-18.5874118167661));
#126103=CARTESIAN_POINT('Ctrl Pts',(6.52045505387297,-35.2027974515752,
-18.6396700140329));
#126104=CARTESIAN_POINT('Ctrl Pts',(6.41095548991766,-35.2178640209578,
-18.6929134515627));
#126105=CARTESIAN_POINT('Ctrl Pts',(6.30113838726105,-35.2329742820111,
-18.7463112901823));
#126106=CARTESIAN_POINT('Ctrl Pts',(6.1847834928547,-35.2488775316442,-18.8006999721046));
#126107=CARTESIAN_POINT('Ctrl Pts',(6.06168305908012,-35.2656176638957,
-18.8555540448992));
#126108=CARTESIAN_POINT('Ctrl Pts',(5.93911654694784,-35.2822851894258,
-18.9101701999568));
#126109=CARTESIAN_POINT('Ctrl Pts',(5.80986211122047,-35.2997825367691,
-18.9652474799998));
#126110=CARTESIAN_POINT('Ctrl Pts',(5.67372777772672,-35.3181548627332,
-19.0202177199782));
#126111=CARTESIAN_POINT('Ctrl Pts',(5.53759344423298,-35.3365271886974,
-19.0751879599565));
#126112=CARTESIAN_POINT('Ctrl Pts',(5.39457831040725,-35.355774739927,-19.1300508946009));
#126113=CARTESIAN_POINT('Ctrl Pts',(5.24451606977906,-35.3759412772397,
-19.1841924348347));
#126114=CARTESIAN_POINT('Ctrl Pts',(5.09947734316316,-35.395432715458,-19.2365215218831));
#126115=CARTESIAN_POINT('Ctrl Pts',(4.94804543670015,-35.4157575411399,
-19.288105850404));
#126116=CARTESIAN_POINT('Ctrl Pts',(4.7900782542046,-35.436884359347,-19.3383624351452));
#126117=CARTESIAN_POINT('Ctrl Pts',(4.63767074879369,-35.4572676162321,
-19.3868502323564));
#126118=CARTESIAN_POINT('Ctrl Pts',(4.47917955815401,-35.4783972419835,
-19.4341017189502));
#126119=CARTESIAN_POINT('Ctrl Pts',(4.31452347857014,-35.500242226037,-19.4795828563593));
#126120=CARTESIAN_POINT('Ctrl Pts',(4.15538638501253,-35.5213550041371,
-19.5235395449752));
#126121=CARTESIAN_POINT('Ctrl Pts',(3.99049048901169,-35.5431358282898,
-19.5658422814675));
#126122=CARTESIAN_POINT('Ctrl Pts',(3.81981086912346,-35.5655563892815,
-19.606003805986));
#126123=CARTESIAN_POINT('Ctrl Pts',(3.65712566677022,-35.5869267995519,
-19.6442842154888));
#126124=CARTESIAN_POINT('Ctrl Pts',(3.48918578062328,-35.6088782974898,
-19.6806190839639));
#126125=CARTESIAN_POINT('Ctrl Pts',(3.31601651479936,-35.6313881100038,
-19.7145852971878));
#126126=CARTESIAN_POINT('Ctrl Pts',(3.14712742363493,-35.6533415539922,
-19.7477119773431));
#126127=CARTESIAN_POINT('Ctrl Pts',(2.97326404418128,-35.6758259592304,
-19.7785854822556));
#126128=CARTESIAN_POINT('Ctrl Pts',(2.79449791875396,-35.6988234866973,
-19.8068148679798));
#126129=CARTESIAN_POINT('Ctrl Pts',(2.62240080166165,-35.7209630736456,
-19.8339911346735));
#126130=CARTESIAN_POINT('Ctrl Pts',(2.44575982903225,-35.7435781701324,
-19.8587167662123));
#126131=CARTESIAN_POINT('Ctrl Pts',(2.26468597545013,-35.7666569156117,
-19.8806464343838));
#126132=CARTESIAN_POINT('Ctrl Pts',(2.11515734711716,-35.7857150683316,
-19.8987556927699));
#126133=CARTESIAN_POINT('Ctrl Pts',(1.96260654633551,-35.80508946541,-19.9149583394017));
#126134=CARTESIAN_POINT('Ctrl Pts',(1.80712272234016,-35.8247758232343,
-19.9290626347973));
#126135=CARTESIAN_POINT('',(19.9744175537928,-14.93516102866,1.00625587819015));
#126136=CARTESIAN_POINT('Ctrl Pts',(1.80692961563366,-35.8247755277321,
-19.9269448809209));
#126137=CARTESIAN_POINT('Ctrl Pts',(0.972612778485203,-35.8005823293214,
-20.0031641859724));
#126138=CARTESIAN_POINT('Ctrl Pts',(0.133490652937602,-35.7763884226073,
-20.0274604273843));
#126139=CARTESIAN_POINT('Ctrl Pts',(-0.703750162941791,-35.7521942024392,
-19.9989032439698));
#126140=CARTESIAN_POINT('Ctrl Pts',(-1.24170715926419,-35.7366485556394,
-19.9805542381381));
#126141=CARTESIAN_POINT('Ctrl Pts',(-1.77888710600998,-35.7211027794296,
-19.940385608277));
#126142=CARTESIAN_POINT('Ctrl Pts',(-2.31351519756796,-35.705556978552,
-19.878161873277));
#126143=CARTESIAN_POINT('Ctrl Pts',(-3.14558022265142,-35.6813623703721,
-19.7813203596322));
#126144=CARTESIAN_POINT('Ctrl Pts',(-3.97146309606787,-35.6571677024416,
-19.6310544632728));
#126145=CARTESIAN_POINT('Ctrl Pts',(-4.78479436855631,-35.6329733696146,
-19.4297904760892));
#126146=CARTESIAN_POINT('Ctrl Pts',(-5.58378332401179,-35.6092056806455,
-19.2320755863142));
#126147=CARTESIAN_POINT('Ctrl Pts',(-6.37065853014947,-35.585438315065,
-18.9851458595361));
#126148=CARTESIAN_POINT('Ctrl Pts',(-7.13940330325072,-35.5616716472068,
-18.6913456211161));
#126149=CARTESIAN_POINT('Ctrl Pts',(-7.82195061546755,-35.5405698773677,
-18.4304884809065));
#126150=CARTESIAN_POINT('Ctrl Pts',(-8.49020525120561,-35.5194686575548,
-18.1326832730419));
#126151=CARTESIAN_POINT('Ctrl Pts',(-9.13997938627744,-35.4983682497808,
-17.7995962297206));
#126152=CARTESIAN_POINT('Ctrl Pts',(-9.81730726959569,-35.4763730767456,
-17.4523845913431));
#126153=CARTESIAN_POINT('Ctrl Pts',(-10.4750685861657,-35.4543775929769,
-17.066570297212));
#126154=CARTESIAN_POINT('Ctrl Pts',(-11.1084171154325,-35.432381865263,
-16.6439204591644));
#126155=CARTESIAN_POINT('Ctrl Pts',(-11.2178905484804,-35.428579933603,
-16.5708660087154));
#126156=CARTESIAN_POINT('Ctrl Pts',(-11.3266346292055,-35.4247779946547,
-16.4967111598134));
#126157=CARTESIAN_POINT('Ctrl Pts',(-11.4346243632375,-35.4209760487632,
-16.4214651912962));
#126158=CARTESIAN_POINT('Ctrl Pts',(-12.0572627375956,-35.399055100161,
-15.9876181415328));
#126159=CARTESIAN_POINT('Ctrl Pts',(-12.6548220049281,-35.3771339207397,
-15.5174944843749));
#126160=CARTESIAN_POINT('Ctrl Pts',(-13.223929838561,-35.3552125766188,
-15.014877267627));
#126161=CARTESIAN_POINT('Ctrl Pts',(-13.7975689127562,-35.3331166946022,
-14.5082582090746));
#126162=CARTESIAN_POINT('Ctrl Pts',(-14.3423009887541,-35.3110206452533,
-13.9686268019602));
#126163=CARTESIAN_POINT('Ctrl Pts',(-14.8547033819298,-35.2889244962813,
-13.3999007651036));
#126164=CARTESIAN_POINT('Ctrl Pts',(-15.3616132876226,-35.2670651979237,
-12.8372709539481));
#126165=CARTESIAN_POINT('Ctrl Pts',(-15.8368823156666,-35.2452058020672,
-12.2461677011326));
#126166=CARTESIAN_POINT('Ctrl Pts',(-16.2772360555111,-35.2233463742643,
-11.6304152212937));
#126167=CARTESIAN_POINT('Ctrl Pts',(-16.622190596876,-35.2062226207681,
-11.1480607070521));
#126168=CARTESIAN_POINT('Ctrl Pts',(-16.9457200662731,-35.1890988476678,
-10.6505809340173));
#126169=CARTESIAN_POINT('Ctrl Pts',(-17.2462710191922,-35.1719750864768,
-10.1398231148519));
#126170=CARTESIAN_POINT('Ctrl Pts',(-17.4539549564314,-35.1601423835359,
-9.78688397481676));
#126171=CARTESIAN_POINT('Ctrl Pts',(-17.650726494348,-35.1483096778928,
-9.42750429437585));
#126172=CARTESIAN_POINT('Ctrl Pts',(-17.8360624607817,-35.1364769698858,
-9.0622777087993));
#126173=CARTESIAN_POINT('Ctrl Pts',(-18.2334789722391,-35.1111040558867,
-8.27912116166874));
#126174=CARTESIAN_POINT('Ctrl Pts',(-18.5783112641542,-35.0857311310182,
-7.46907820485437));
#126175=CARTESIAN_POINT('Ctrl Pts',(-18.868766636807,-35.0603581986211,
-6.63973710236131));
#126176=CARTESIAN_POINT('Ctrl Pts',(-19.1620904222406,-35.0347346940176,
-5.80220578256797));
#126177=CARTESIAN_POINT('Ctrl Pts',(-19.3999576420924,-35.0091111817365,
-4.9449943670503));
#126178=CARTESIAN_POINT('Ctrl Pts',(-19.5805694320676,-34.983487665219,
-4.07594312360134));
#126179=CARTESIAN_POINT('Ctrl Pts',(-19.7584511411749,-34.9582514671164,
-3.22002823284192));
#126180=CARTESIAN_POINT('Ctrl Pts',(-19.8807951320457,-34.9330152649044,
-2.3526298549403));
#126181=CARTESIAN_POINT('Ctrl Pts',(-19.9459318221169,-34.907779061869,
-1.4812456124947));
#126182=CARTESIAN_POINT('Ctrl Pts',(-19.9939543067009,-34.8891734930275,
-0.838811428260066));
#126183=CARTESIAN_POINT('Ctrl Pts',(-20.0108828666774,-34.8705679237383,
-0.194210963736616));
#126184=CARTESIAN_POINT('Ctrl Pts',(-19.9960665133845,-34.8519623553194,
0.449553773098159));
#126185=CARTESIAN_POINT('Ctrl Pts',(-19.9943709747236,-34.8498331903393,
0.523224262609363));
#126186=CARTESIAN_POINT('Ctrl Pts',(-19.9922597275011,-34.8477040253706,
0.596883812539176));
#126187=CARTESIAN_POINT('Ctrl Pts',(-19.9897340319975,-34.8455748604154,
0.670527981674136));
#126188=CARTESIAN_POINT('Ctrl Pts',(-19.9607931791526,-34.8211776796915,
1.51438467732121));
#126189=CARTESIAN_POINT('Ctrl Pts',(-19.877417974878,-34.7967805144784,
2.35661044825747));
#126190=CARTESIAN_POINT('Ctrl Pts',(-19.7413840847909,-34.7723833561303,
3.19049964186084));
#126191=CARTESIAN_POINT('Ctrl Pts',(-19.6036923683624,-34.747688872963,
4.03455132857592));
#126192=CARTESIAN_POINT('Ctrl Pts',(-19.4120508424641,-34.7229943968295,
4.87006093852799));
#126193=CARTESIAN_POINT('Ctrl Pts',(-19.1683549610955,-34.6982999187659,
5.6900726342936));
#126194=CARTESIAN_POINT('Ctrl Pts',(-18.9269744836103,-34.6738400679356,
6.50229323299939));
#126195=CARTESIAN_POINT('Ctrl Pts',(-18.6345244784532,-34.6493802152117,
7.29930798207982));
#126196=CARTESIAN_POINT('Ctrl Pts',(-18.2928951666106,-34.6249203518815,
8.07437120184431));
#126197=CARTESIAN_POINT('Ctrl Pts',(-18.0253317242825,-34.6057634323649,
8.68139927558764));
#126198=CARTESIAN_POINT('Ctrl Pts',(-17.7276027233333,-34.5866065063423,
9.27496240395251));
#126199=CARTESIAN_POINT('Ctrl Pts',(-17.4006350955189,-34.5674495696282,
9.85183201268364));
#126200=CARTESIAN_POINT('Ctrl Pts',(-17.1259855330659,-34.5513579329068,
10.3363967590148));
#126201=CARTESIAN_POINT('Ctrl Pts',(-16.8307061327868,-34.5352662886416,
10.8091830139965));
#126202=CARTESIAN_POINT('Ctrl Pts',(-16.5161866738983,-34.5191746343538,
11.2687572659132));
#126203=CARTESIAN_POINT('Ctrl Pts',(-16.0861968069138,-34.4971752060473,
11.8970562975522));
#126204=CARTESIAN_POINT('Ctrl Pts',(-15.6199910148091,-34.475175756249,
12.5010290518765));
#126205=CARTESIAN_POINT('Ctrl Pts',(-15.1210482002951,-34.4531762983822,
13.0769138450758));
#126206=CARTESIAN_POINT('Ctrl Pts',(-14.6169783308249,-34.4309507776758,
13.6587163364506));
#126207=CARTESIAN_POINT('Ctrl Pts',(-14.0794957914467,-34.4087252487352,
14.2118498752207));
#126208=CARTESIAN_POINT('Ctrl Pts',(-13.5122350741691,-34.3864997254067,
14.7324608979243));
#126209=CARTESIAN_POINT('Ctrl Pts',(-12.9485450920096,-34.3644141050439,
15.2497948312665));
#126210=CARTESIAN_POINT('Ctrl Pts',(-12.3554513676453,-34.342328490223,
15.7350137139174));
#126211=CARTESIAN_POINT('Ctrl Pts',(-11.7365563806396,-34.3202428945279,
16.1843719399779));
#126212=CARTESIAN_POINT('Ctrl Pts',(-11.3880538478818,-34.3078063969009,
16.4374075650608));
#126213=CARTESIAN_POINT('Ctrl Pts',(-11.0313706729323,-34.2953699053384,
16.6790729565576));
#126214=CARTESIAN_POINT('Ctrl Pts',(-10.6671538796972,-34.2829334222655,
16.9087055870644));
#126215=CARTESIAN_POINT('Ctrl Pts',(-10.0177272309152,-34.2607582132288,
17.3181582879034));
#126216=CARTESIAN_POINT('Ctrl Pts',(-9.34434809125348,-34.238583031183,
17.689351598308));
#126217=CARTESIAN_POINT('Ctrl Pts',(-8.65203684752371,-34.2164078898808,
18.0206925567523));
#126218=CARTESIAN_POINT('Ctrl Pts',(-8.40608389354717,-34.2085298703376,
18.1384059237399));
#126219=CARTESIAN_POINT('Ctrl Pts',(-8.15774156809793,-34.2006518559368,
18.2510899052266));
#126220=CARTESIAN_POINT('Ctrl Pts',(-7.90723515443797,-34.1927738472956,
18.3586746598976));
#126221=CARTESIAN_POINT('Ctrl Pts',(-7.25286200768901,-34.1721949039091,
18.6397076818779));
#126222=CARTESIAN_POINT('Ctrl Pts',(-6.58320633126205,-34.1516154062184,
18.8861629241398));
#126223=CARTESIAN_POINT('Ctrl Pts',(-5.90225681947575,-34.1310356130728,
19.0966493927402));
#126224=CARTESIAN_POINT('Ctrl Pts',(-5.2149214692442,-34.1102628258329,
19.3091097706542));
#126225=CARTESIAN_POINT('Ctrl Pts',(-4.51608031414261,-34.0894897375717,
19.484923226481));
#126226=CARTESIAN_POINT('Ctrl Pts',(-3.80986311900864,-34.0687166144977,
19.6227044917383));
#126227=CARTESIAN_POINT('Ctrl Pts',(-3.10610312496021,-34.0480157691038,
19.7600063630119));
#126228=CARTESIAN_POINT('Ctrl Pts',(-2.39501923265387,-34.0273148891392,
19.8595399748371));
#126229=CARTESIAN_POINT('Ctrl Pts',(-1.68071248924175,-34.0066142380417,
19.91998377121));
#126230=CARTESIAN_POINT('Ctrl Pts',(-1.58613649875889,-34.0038734203199,
19.9279866802728));
#126231=CARTESIAN_POINT('Ctrl Pts',(-1.4915040193831,-34.0011326066101,
19.9353044028626));
#126232=CARTESIAN_POINT('Ctrl Pts',(-1.39682457561656,-33.998391797524,
19.9419339404985));
#126233=CARTESIAN_POINT('Ctrl Pts',(-0.678453286113901,-33.9775961688303,
19.9922349278177));
#126234=CARTESIAN_POINT('Ctrl Pts',(0.0426211193343782,-33.9568008063103,
20.0029137586971));
#126235=CARTESIAN_POINT('Ctrl Pts',(0.762096856499947,-33.9360059770443,
19.9747562316108));
#126236=CARTESIAN_POINT('Ctrl Pts',(1.47540147432862,-33.9153895101141,
19.94684021852));
#126237=CARTESIAN_POINT('Ctrl Pts',(2.18713383829986,-33.8947735673286,
19.8807514458766));
#126238=CARTESIAN_POINT('Ctrl Pts',(2.89311666931944,-33.8741584089619,
19.7773043800058));
#126239=CARTESIAN_POINT('Ctrl Pts',(2.98206381373963,-33.8715610944269,
19.7642710303214));
#126240=CARTESIAN_POINT('Ctrl Pts',(3.07091972191545,-33.8689637923435,
19.7506447308288));
#126241=CARTESIAN_POINT('Ctrl Pts',(3.15967606741425,-33.8663665032322,
19.7364271629377));
#126242=CARTESIAN_POINT('Ctrl Pts',(3.854119042769,-33.8460449232012,19.6251867767644));
#126243=CARTESIAN_POINT('Ctrl Pts',(4.54309741065009,-33.8257226989547,
19.4776453573795));
#126244=CARTESIAN_POINT('Ctrl Pts',(5.22258229392163,-33.8054000572289,
19.2944411390998));
#126245=CARTESIAN_POINT('Ctrl Pts',(5.90852160943964,-33.7848843705695,
19.1094966625108));
#126246=CARTESIAN_POINT('Ctrl Pts',(6.58478531003294,-33.7643682584628,
18.8882087223298));
#126247=CARTESIAN_POINT('Ctrl Pts',(7.24722828690199,-33.7438519541773,
18.6312866199348));
#126248=CARTESIAN_POINT('Ctrl Pts',(7.57017643700089,-33.7338500328841,
18.5060343030031));
#126249=CARTESIAN_POINT('Ctrl Pts',(7.88983994104257,-33.7238480659164,
18.3723137117346));
#126250=CARTESIAN_POINT('Ctrl Pts',(8.20573951163154,-33.7138460803018,
18.2302114164129));
#126251=CARTESIAN_POINT('Ctrl Pts',(8.85302695030105,-33.6933517199011,
17.9390396664913));
#126252=CARTESIAN_POINT('Ctrl Pts',(9.48450969653263,-33.6728572812113,
17.6126742807539));
#126253=CARTESIAN_POINT('Ctrl Pts',(10.0968942467923,-33.6523629967449,
17.2537043450567));
#126254=CARTESIAN_POINT('Ctrl Pts',(10.7059447435591,-33.6319802909274,
16.8966887776848));
#126255=CARTESIAN_POINT('Ctrl Pts',(11.2961037400574,-33.6115977376579,
16.5074233278186));
#126256=CARTESIAN_POINT('Ctrl Pts',(11.8641623230775,-33.5912155656711,
16.0884953554997));
#126257=CARTESIAN_POINT('Ctrl Pts',(12.3402617418094,-33.5741329257367,
15.7373848009313));
#126258=CARTESIAN_POINT('Ctrl Pts',(12.8008372819206,-33.5570505536299,
15.3654389825887));
#126259=CARTESIAN_POINT('Ctrl Pts',(13.2440220758492,-33.5399685840186,
14.9741985026368));
#126260=CARTESIAN_POINT('Ctrl Pts',(13.7972993350303,-33.5186432464678,
14.4857691535392));
#126261=CARTESIAN_POINT('Ctrl Pts',(14.3239729925259,-33.4973176840379,
13.9668254423664));
#126262=CARTESIAN_POINT('Ctrl Pts',(14.8203139801036,-33.4759919451825,
13.4202248619155));
#126263=CARTESIAN_POINT('Ctrl Pts',(15.1825002290285,-33.4604302858497,
13.0213635571906));
#126264=CARTESIAN_POINT('Ctrl Pts',(15.5285352088827,-33.4448685325743,
12.6077766478745));
#126265=CARTESIAN_POINT('Ctrl Pts',(15.8569788191433,-33.4293067041871,
12.1805895055342));
#126266=CARTESIAN_POINT('Ctrl Pts',(16.3065726025763,-33.4080047178394,
11.5958295115543));
#126267=CARTESIAN_POINT('Ctrl Pts',(16.7232020154484,-33.3867025907488,
10.9855845538249));
#126268=CARTESIAN_POINT('Ctrl Pts',(17.1049702267533,-33.3654003712143,
10.3541300635447));
#126269=CARTESIAN_POINT('Ctrl Pts',(17.4881039272733,-33.3440219589791,
9.72041701880457));
#126270=CARTESIAN_POINT('Ctrl Pts',(17.8361261845085,-33.3226434536376,
9.0653433303235));
#126271=CARTESIAN_POINT('Ctrl Pts',(18.1471647774904,-33.3012649040049,
8.39325733128974));
#126272=CARTESIAN_POINT('Ctrl Pts',(18.4539375931019,-33.2801795531433,
7.73038873906782));
#126273=CARTESIAN_POINT('Ctrl Pts',(18.7247339644545,-33.2590941591964,
7.05097216204183));
#126274=CARTESIAN_POINT('Ctrl Pts',(18.9578061853048,-33.2380087690003,
6.35919226088438));
#126275=CARTESIAN_POINT('Ctrl Pts',(19.0478389797211,-33.229863754576,6.09196660269552));
#126276=CARTESIAN_POINT('Ctrl Pts',(19.1322432010897,-33.2217187407115,
5.82289618389442));
#126277=CARTESIAN_POINT('Ctrl Pts',(19.2109202135077,-33.213573730107,5.55222230531487));
#126278=CARTESIAN_POINT('Ctrl Pts',(19.4324080470881,-33.1906442784433,
4.79023390322829));
#126279=CARTESIAN_POINT('Ctrl Pts',(19.608668676828,-33.1677147991191,4.01497167979347));
#126280=CARTESIAN_POINT('Ctrl Pts',(19.7373462104382,-33.1447853032323,
3.23173142861518));
#126281=CARTESIAN_POINT('Ctrl Pts',(19.8681004432501,-33.121485753114,2.43585063049153));
#126282=CARTESIAN_POINT('Ctrl Pts',(19.9497224657864,-33.098186185895,1.63173303564062));
#126283=CARTESIAN_POINT('Ctrl Pts',(19.9826595721107,-33.0748866132258,
0.825428588496745));
#126284=CARTESIAN_POINT('Ctrl Pts',(20.0158472852887,-33.0514097623058,
0.0129892544986722));
#126285=CARTESIAN_POINT('Ctrl Pts',(19.9996064325648,-33.0279329058529,
-0.801669280452433));
#126286=CARTESIAN_POINT('Ctrl Pts',(19.9344473114565,-33.0044560557843,
-1.61235053374674));
#126287=CARTESIAN_POINT('Ctrl Pts',(19.870176227673,-32.9812991658191,-2.41198321549587));
#126288=CARTESIAN_POINT('Ctrl Pts',(19.7583113790767,-32.9581422820652,
-3.20774527961453));
#126289=CARTESIAN_POINT('Ctrl Pts',(19.5993916377166,-32.9349854159578,
-3.99369839503898));
#126290=CARTESIAN_POINT('Ctrl Pts',(19.4900178675736,-32.9190481023856,
-4.53461706665226));
#126291=CARTESIAN_POINT('Ctrl Pts',(19.3583568885184,-32.9031107971718,
-5.07088975841829));
#126292=CARTESIAN_POINT('Ctrl Pts',(19.2045974782202,-32.8871735040455,
-5.60058665598467));
#126293=CARTESIAN_POINT('Ctrl Pts',(19.1180877784433,-32.8782067003817,
-5.89861016877235));
#126294=CARTESIAN_POINT('Ctrl Pts',(19.0245661343892,-32.8692398951768,
-6.19461026936236));
#126295=CARTESIAN_POINT('Ctrl Pts',(18.9240588636622,-32.8602730885297,
-6.48824303629103));
#126296=CARTESIAN_POINT('Ctrl Pts',(18.6416416062845,-32.8350770910423,
-7.31332723281065));
#126297=CARTESIAN_POINT('Ctrl Pts',(18.3040642816144,-32.8098810821674,
-8.11971920021256));
#126298=CARTESIAN_POINT('Ctrl Pts',(17.9154279585217,-32.7846850641025,
-8.90098200356597));
#126299=CARTESIAN_POINT('Ctrl Pts',(17.5225789652022,-32.7592159307656,
-9.69071339916219));
#126300=CARTESIAN_POINT('Ctrl Pts',(17.0775585881148,-32.7337467880387,
-10.4547669016695));
#126301=CARTESIAN_POINT('Ctrl Pts',(16.5846541727413,-32.7082776381925,
-11.186509763532));
#126302=CARTESIAN_POINT('Ctrl Pts',(16.0983411332598,-32.683149075152,-11.9084673767571));
#126303=CARTESIAN_POINT('Ctrl Pts',(15.5654168536492,-32.6580205051811,
-12.5989718496931));
#126304=CARTESIAN_POINT('Ctrl Pts',(14.9900392754615,-32.6328919304591,
-13.2516820821732));
#126305=CARTESIAN_POINT('Ctrl Pts',(14.5539758206023,-32.6138476480186,
-13.7463539112245));
#126306=CARTESIAN_POINT('Ctrl Pts',(14.0935292441172,-32.594803362849,-14.2193182666267));
#126307=CARTESIAN_POINT('Ctrl Pts',(13.6105216281596,-32.5757590758997,
-14.6678308205991));
#126308=CARTESIAN_POINT('Ctrl Pts',(13.4838300141252,-32.5707638100446,
-14.7854744715482));
#126309=CARTESIAN_POINT('Ctrl Pts',(13.3555862517277,-32.5657685440671,
-14.9014359276149));
#126310=CARTESIAN_POINT('Ctrl Pts',(13.2258428167767,-32.5607732779843,
-15.015686852954));
#126311=CARTESIAN_POINT('Ctrl Pts',(12.604836824136,-32.5368638588033,-15.5625392569091));
#126312=CARTESIAN_POINT('Ctrl Pts',(11.9491733793816,-32.512954461393,-16.0704624428104));
#126313=CARTESIAN_POINT('Ctrl Pts',(11.2645466552716,-32.4890450748683,
-16.5362444535894));
#126314=CARTESIAN_POINT('Ctrl Pts',(10.5719398628855,-32.4648569984675,
-17.0074556597487));
#126315=CARTESIAN_POINT('Ctrl Pts',(9.84969153907339,-32.4406689332081,
-17.4355369641244));
#126316=CARTESIAN_POINT('Ctrl Pts',(9.10373599414184,-32.4164808678223,
-17.8172004099934));
#126317=CARTESIAN_POINT('Ctrl Pts',(8.36451320007165,-32.3925111160065,
-18.1954190863833));
#126318=CARTESIAN_POINT('Ctrl Pts',(7.60201017937624,-32.3685413640667,
-18.528053577471));
#126319=CARTESIAN_POINT('Ctrl Pts',(6.82202566761779,-32.3445716010351,
-18.8119485490983));
#126320=CARTESIAN_POINT('Ctrl Pts',(6.24362196181626,-32.3267966329996,
-19.0224731187176));
#126321=CARTESIAN_POINT('Ctrl Pts',(5.65560559852385,-32.3090216588646,
-19.2061963009169));
#126322=CARTESIAN_POINT('Ctrl Pts',(5.0603450180907,-32.2912466741577,-19.361849591098));
#126323=CARTESIAN_POINT('Ctrl Pts',(4.42547151023488,-32.2722888139132,
-19.5278611725715));
#126324=CARTESIAN_POINT('Ctrl Pts',(3.78235788823501,-32.2533309416426,
-19.6619425583701));
#126325=CARTESIAN_POINT('Ctrl Pts',(3.13427324922408,-32.2343730519231,
-19.7640911051723));
#126326=CARTESIAN_POINT('Ctrl Pts',(2.39510321959328,-32.2127507157927,
-19.8805961722909));
#126327=CARTESIAN_POINT('Ctrl Pts',(1.64900291023445,-32.1911281019207,
-19.9556323171893));
#126328=CARTESIAN_POINT('Ctrl Pts',(0.900843408908654,-32.1695053512846,
-19.9890736344946));
#126329=CARTESIAN_POINT('Ctrl Pts',(0.14517038125635,-32.147665450287,-20.0228507922424));
#126330=CARTESIAN_POINT('Ctrl Pts',(-0.612602443729573,-32.1258254097652,
-20.0141933820589));
#126331=CARTESIAN_POINT('Ctrl Pts',(-1.36744131709444,-32.103985374992,
-19.9630231621112));
#126332=CARTESIAN_POINT('Ctrl Pts',(-2.11803130521447,-32.082268274801,
-19.9121409723646));
#126333=CARTESIAN_POINT('Ctrl Pts',(-2.86571929617713,-32.0605511802943,
-19.8192232613343));
#126334=CARTESIAN_POINT('Ctrl Pts',(-3.60555651288505,-32.0388342343029,
-19.6842440129356));
#126335=CARTESIAN_POINT('Ctrl Pts',(-3.97019474753914,-32.0281307597148,
-19.6177177639993));
#126336=CARTESIAN_POINT('Ctrl Pts',(-4.33292602003948,-32.0174273212031,
-19.5409749691737));
#126337=CARTESIAN_POINT('Ctrl Pts',(-4.69315899657376,-32.0067239358677,
-19.4540170610119));
#126338=CARTESIAN_POINT('Ctrl Pts',(-5.42673614785021,-31.984927600066,
-19.276936286331));
#126339=CARTESIAN_POINT('Ctrl Pts',(-6.14995125956604,-31.9631314847814,
-19.0574917141376));
#126340=CARTESIAN_POINT('Ctrl Pts',(-6.85838769283028,-31.9413357344217,
-18.798047564412));
#126341=CARTESIAN_POINT('Ctrl Pts',(-7.21990207663559,-31.9302133854136,
-18.6656534814485));
#126342=CARTESIAN_POINT('Ctrl Pts',(-7.57756844409012,-31.9190911314339,
-18.5228440162237));
#126343=CARTESIAN_POINT('Ctrl Pts',(-7.93080316941057,-31.9079689916736,
-18.3699374461857));
#126344=CARTESIAN_POINT('Ctrl Pts',(-8.57967260995193,-31.8875383372487,
-18.0890579248826));
#126345=CARTESIAN_POINT('Ctrl Pts',(-9.21411897075338,-31.8671069113684,
-17.7738740469198));
#126346=CARTESIAN_POINT('Ctrl Pts',(-9.83044064568633,-31.846675040348,
-17.4262355602539));
#126347=CARTESIAN_POINT('Ctrl Pts',(-10.4563161219806,-31.8259264482951,
-17.0732082171154));
#126348=CARTESIAN_POINT('Ctrl Pts',(-11.0634997633415,-31.8051773971956,
-16.6867125929626));
#126349=CARTESIAN_POINT('Ctrl Pts',(-11.6481289651549,-31.7844282287846,
-16.2687381397512));
#126350=CARTESIAN_POINT('Ctrl Pts',(-12.2327581669683,-31.7636790603735,
-15.8507636865398));
#126351=CARTESIAN_POINT('Ctrl Pts',(-12.7948320638184,-31.7429297746514,
-15.4013108562573));
#126352=CARTESIAN_POINT('Ctrl Pts',(-13.3305149021973,-31.7221807133515,
-14.9224151238652));
#126353=CARTESIAN_POINT('Ctrl Pts',(-13.8633885218095,-31.7015404639236,
-14.4460308082712));
#126354=CARTESIAN_POINT('Ctrl Pts',(-14.3701465941862,-31.6809004365701,
-13.9405123501589));
#126355=CARTESIAN_POINT('Ctrl Pts',(-14.848401048935,-31.6602609676735,
-13.4094103818742));
#126356=CARTESIAN_POINT('Ctrl Pts',(-15.3228308800584,-31.6397865535915,
-12.8825556612946));
#126357=CARTESIAN_POINT('Ctrl Pts',(-15.7692107057385,-31.6193126890693,
-12.3305257798372));
#126358=CARTESIAN_POINT('Ctrl Pts',(-16.185253791775,-31.5988397024888,
-11.7568114645573));
#126359=CARTESIAN_POINT('Ctrl Pts',(-16.3022823765969,-31.5930808646977,
-11.5954316059256));
#126360=CARTESIAN_POINT('Ctrl Pts',(-16.4169108973877,-31.5873220963727,
-11.4323361021028));
#126361=CARTESIAN_POINT('Ctrl Pts',(-16.5290891762204,-31.581563404823,
-11.2676028669932));
#126362=CARTESIAN_POINT('Ctrl Pts',(-16.9265468732894,-31.5611598444784,
-10.6839382490412));
#126363=CARTESIAN_POINT('Ctrl Pts',(-17.2936076411095,-31.5407556217435,
-10.0791757452562));
#126364=CARTESIAN_POINT('Ctrl Pts',(-17.6278939485658,-31.5203509568272,
-9.45669015937878));
#126365=CARTESIAN_POINT('Ctrl Pts',(-17.9653168618404,-31.499754835099,
-8.82836379609918));
#126366=CARTESIAN_POINT('Ctrl Pts',(-18.2693467975175,-31.4791582628535,
-8.18198091386249));
#126367=CARTESIAN_POINT('Ctrl Pts',(-18.5375766041695,-31.4585614665661,
-7.52104864953681));
#126368=CARTESIAN_POINT('Ctrl Pts',(-18.6284133114651,-31.4515863090363,
-7.29722225460293));
#126369=CARTESIAN_POINT('Ctrl Pts',(-18.7151446196784,-31.4446111258122,
-7.07172751316873));
#126370=CARTESIAN_POINT('Ctrl Pts',(-18.7976781959147,-31.4376359256896,
-6.844701345148));
#126371=CARTESIAN_POINT('Ctrl Pts',(-19.0410137918999,-31.4170707865507,
-6.17535499644035));
#126372=CARTESIAN_POINT('Ctrl Pts',(-19.2478564077032,-31.3965055005211,
-5.49269547056593));
#126373=CARTESIAN_POINT('Ctrl Pts',(-19.417755985973,-31.3759402930261,
-4.80092865264102));
#126374=CARTESIAN_POINT('Ctrl Pts',(-19.5868621754564,-31.3554711199368,
-4.11239221375358));
#126375=CARTESIAN_POINT('Ctrl Pts',(-19.719369498077,-31.3350020246498,
-3.4148342694802));
#126376=CARTESIAN_POINT('Ctrl Pts',(-19.8148846852522,-31.3145332294454,
-2.71240918012119));
#126377=CARTESIAN_POINT('Ctrl Pts',(-19.9072271341048,-31.2947443484293,
-2.03331662107114));
#126378=CARTESIAN_POINT('Ctrl Pts',(-19.9649943589103,-31.2749557478901,
-1.34967567101774));
#126379=CARTESIAN_POINT('Ctrl Pts',(-19.9878769732173,-31.2551676286931,
-0.665234523693354));
#126380=CARTESIAN_POINT('Ctrl Pts',(-20.0129182548671,-31.2335127662073,
0.0837744537305314));
#126381=CARTESIAN_POINT('Ctrl Pts',(-19.9962051933002,-31.2118576935759,
0.834404862788868));
#126382=CARTESIAN_POINT('Ctrl Pts',(-19.9371672913498,-31.1902024576335,
1.58177761041401));
#126383=CARTESIAN_POINT('Ctrl Pts',(-19.9034503302542,-31.1778350000569,
2.00860744384549));
#126384=CARTESIAN_POINT('Ctrl Pts',(-19.8559294698374,-31.1654674892147,
2.43437436868571));
#126385=CARTESIAN_POINT('Ctrl Pts',(-19.7945058285038,-31.1530999338325,
2.8581677436779));
#126386=CARTESIAN_POINT('Ctrl Pts',(-19.6871246356878,-31.1314788963897,
3.59904596460561));
#126387=CARTESIAN_POINT('Ctrl Pts',(-19.5372503321934,-31.1098577228232,
4.33389208308767));
#126388=CARTESIAN_POINT('Ctrl Pts',(-19.3466991474362,-31.0882364597541,
5.05817451509387));
#126389=CARTESIAN_POINT('Ctrl Pts',(-19.1553081469536,-31.0665199053502,
5.78564907511969));
#126390=CARTESIAN_POINT('Ctrl Pts',(-18.92288126535,-31.0448032606532,6.50246570056219));
#126391=CARTESIAN_POINT('Ctrl Pts',(-18.6513099389168,-31.0230865728994,
7.2040451311798));
#126392=CARTESIAN_POINT('Ctrl Pts',(-18.3834377144268,-31.0016656904611,
7.89606827369746));
#126393=CARTESIAN_POINT('Ctrl Pts',(-18.0774806283222,-30.9802447661305,
8.57326566656575));
#126394=CARTESIAN_POINT('Ctrl Pts',(-17.7352972497553,-30.9588238452406,
9.23126772856997));
#126395=CARTESIAN_POINT('Ctrl Pts',(-17.5752793274688,-30.9488066104216,
9.53897444203791));
#126396=CARTESIAN_POINT('Ctrl Pts',(-17.4073398302012,-30.9387893763551,
9.84248385619836));
#126397=CARTESIAN_POINT('Ctrl Pts',(-17.231671718026,-30.9287721476779,
10.1413518025369));
#126398=CARTESIAN_POINT('Ctrl Pts',(-16.8798299014369,-30.9087088596325,
10.7399478701894));
#126399=CARTESIAN_POINT('Ctrl Pts',(-16.4967725807889,-30.8886455509958,
11.3202829208598));
#126400=CARTESIAN_POINT('Ctrl Pts',(-16.083942829922,-30.8685822286919,
11.8787584258278));
#126401=CARTESIAN_POINT('Ctrl Pts',(-15.5940837011754,-30.8447753166104,
12.5414391645957));
#126402=CARTESIAN_POINT('Ctrl Pts',(-15.0623040762294,-30.8209683852861,
13.1733404157302));
#126403=CARTESIAN_POINT('Ctrl Pts',(-14.4935566237368,-30.7971614462938,
13.7703125863824));
#126404=CARTESIAN_POINT('Ctrl Pts',(-13.9200637411489,-30.7731558705178,
14.3722656843199));
#126405=CARTESIAN_POINT('Ctrl Pts',(-13.3089843476726,-30.7491502869456,
14.938703659731));
#126406=CARTESIAN_POINT('Ctrl Pts',(-12.6654387697094,-30.7251447074436,
15.4654042904577));
#126407=CARTESIAN_POINT('Ctrl Pts',(-12.0308113241908,-30.701471792705,
15.9848060038361));
#126408=CARTESIAN_POINT('Ctrl Pts',(-11.364612160876,-30.6777988819243,
16.4655635139837));
#126409=CARTESIAN_POINT('Ctrl Pts',(-10.6717803441837,-30.6541259864796,
16.9036683773352));
#126410=CARTESIAN_POINT('Ctrl Pts',(-10.1668867082866,-30.6368746219127,
17.2229325220128));
#126411=CARTESIAN_POINT('Ctrl Pts',(-9.6478501526715,-30.61962326549,17.5195463252806));
#126412=CARTESIAN_POINT('Ctrl Pts',(-9.11658795132423,-30.6023719216163,
17.7919750330755));
#126413=CARTESIAN_POINT('Ctrl Pts',(-8.92871507315336,-30.5962712436128,
17.8883153435662));
#126414=CARTESIAN_POINT('Ctrl Pts',(-8.73928995694085,-30.5901705652845,
17.9816432464377));
#126415=CARTESIAN_POINT('Ctrl Pts',(-8.54839604251752,-30.5840698866169,
18.0718891876291));
#126416=CARTESIAN_POINT('Ctrl Pts',(-7.75958107766149,-30.5588605621428,
18.4448049463339));
#126417=CARTESIAN_POINT('Ctrl Pts',(-6.94568342905833,-30.5336512318734,
18.7650920570864));
#126418=CARTESIAN_POINT('Ctrl Pts',(-6.11418734828292,-30.5084418947791,
19.0311993688463));
#126419=CARTESIAN_POINT('Ctrl Pts',(-5.27316772345081,-30.4829438224303,
19.3003545418842));
#126420=CARTESIAN_POINT('Ctrl Pts',(-4.41414531236539,-30.4574457430998,
19.514081396073));
#126421=CARTESIAN_POINT('Ctrl Pts',(-3.54488956486093,-30.4319476557236,
19.6708226159111));
#126422=CARTESIAN_POINT('Ctrl Pts',(-2.68642940512894,-30.4067662379134,
19.8256172123289));
#126423=CARTESIAN_POINT('Ctrl Pts',(-1.81798963017653,-30.3815848122559,
19.9248327191597));
#126424=CARTESIAN_POINT('Ctrl Pts',(-0.947061552970322,-30.3564033777246,
19.9670183427138));
#126425=CARTESIAN_POINT('Ctrl Pts',(-0.291683180709775,-30.3374542038419,
19.9987632663434));
#126426=CARTESIAN_POINT('Ctrl Pts',(0.365103968830943,-30.3185050249341,
19.9982151510405));
#126427=CARTESIAN_POINT('Ctrl Pts',(1.02011045956975,-30.2995558405645,
19.9647751570498));
#126428=CARTESIAN_POINT('Ctrl Pts',(1.2918506726096,-30.2916944598449,19.9509020256846));
#126429=CARTESIAN_POINT('Ctrl Pts',(1.5632844643872,-30.2838330781852,19.931367946773));
#126430=CARTESIAN_POINT('Ctrl Pts',(1.83419009047553,-30.2759716955545,
19.9062425709095));
#126431=CARTESIAN_POINT('Ctrl Pts',(2.64045091979556,-30.2525748950857,
19.8314652151446));
#126432=CARTESIAN_POINT('Ctrl Pts',(3.44243316425515,-30.2291781203209,
19.7071212826153));
#126433=CARTESIAN_POINT('Ctrl Pts',(4.23424945458925,-30.2057813594039,
19.5349353276602));
#126434=CARTESIAN_POINT('Ctrl Pts',(5.03491692363717,-30.1821230619225,
19.3608246223838));
#126435=CARTESIAN_POINT('Ctrl Pts',(5.82518886992339,-30.1584647786008,
19.1377965402969));
#126436=CARTESIAN_POINT('Ctrl Pts',(6.59897874870626,-30.1348064971831,
18.8676879675469));
#126437=CARTESIAN_POINT('Ctrl Pts',(7.36623180473116,-30.1113480762143,
18.5998612182143));
#126438=CARTESIAN_POINT('Ctrl Pts',(8.11727910544386,-30.0878896571175,
18.2857464482045));
#126439=CARTESIAN_POINT('Ctrl Pts',(8.84620255175075,-30.064431227943,17.9271823649018));
#126440=CARTESIAN_POINT('Ctrl Pts',(9.35774121934788,-30.0479687397837,
17.675551834494));
#126441=CARTESIAN_POINT('Ctrl Pts',(9.85838452176312,-30.0315062466612,
17.4020316805032));
#126442=CARTESIAN_POINT('Ctrl Pts',(10.3460956319837,-30.0150437444453,
17.107270203589));
#126443=CARTESIAN_POINT('Ctrl Pts',(10.992646348949,-29.9932196719817,16.7165096893444));
#126444=CARTESIAN_POINT('Ctrl Pts',(11.6164682767414,-29.9713955835364,
16.2884184900176));
#126445=CARTESIAN_POINT('Ctrl Pts',(12.2140785970898,-29.9495714694927,
15.8265766424134));
#126446=CARTESIAN_POINT('Ctrl Pts',(12.7966700987649,-29.9282958272547,
15.3763415538103));
#126447=CARTESIAN_POINT('Ctrl Pts',(13.3547400770383,-29.9070196885963,
14.893728266932));
#126448=CARTESIAN_POINT('Ctrl Pts',(13.8849589391067,-29.8857432992268,
14.3819820671482));
#126449=CARTESIAN_POINT('Ctrl Pts',(14.4203986922336,-29.8642574082364,
13.8651968705468));
#126450=CARTESIAN_POINT('Ctrl Pts',(14.9274354176404,-29.8427712615742,
13.3187028235324));
#126451=CARTESIAN_POINT('Ctrl Pts',(15.4026673080409,-29.8212851122855,
12.7458880075131));
#126452=CARTESIAN_POINT('Ctrl Pts',(15.8755362750181,-29.7999057953168,
12.1759213116922));
#126453=CARTESIAN_POINT('Ctrl Pts',(16.316915245415,-29.7785264757481,11.5798956544208));
#126454=CARTESIAN_POINT('Ctrl Pts',(16.723489882117,-29.7571474028667,10.9611839944083));
#126455=CARTESIAN_POINT('Ctrl Pts',(16.892323514304,-29.7482695580591,10.7042586296495));
#126456=CARTESIAN_POINT('Ctrl Pts',(17.0551559933104,-29.7393917557901,
10.4434216547143));
#126457=CARTESIAN_POINT('Ctrl Pts',(17.2117522832574,-29.7305140139105,
10.1789159459178));
#126458=CARTESIAN_POINT('Ctrl Pts',(17.5901024019611,-29.7090646251982,
9.5398473807887));
#126459=CARTESIAN_POINT('Ctrl Pts',(17.9320455010679,-29.6876155890063,
8.87936192202597));
#126460=CARTESIAN_POINT('Ctrl Pts',(18.236256847803,-29.666167157099,8.20205424118271));
#126461=CARTESIAN_POINT('Ctrl Pts',(18.4395690457493,-29.6518326232942,
7.74939225222009));
#126462=CARTESIAN_POINT('Ctrl Pts',(18.6260290174727,-29.6374983593985,
7.28921683296257));
#126463=CARTESIAN_POINT('Ctrl Pts',(18.7952542460064,-29.6231644405699,
6.82290104313676));
#126464=CARTESIAN_POINT('Ctrl Pts',(19.035322792144,-29.6028298658527,6.16136993058053));
#126465=CARTESIAN_POINT('Ctrl Pts',(19.2409079620976,-29.582494350617,5.48691731951098));
#126466=CARTESIAN_POINT('Ctrl Pts',(19.4107712670723,-29.5621582697117,
4.80343435677154));
#126467=CARTESIAN_POINT('Ctrl Pts',(19.5823105831967,-29.5416215362974,
4.11320758867421));
#126468=CARTESIAN_POINT('Ctrl Pts',(19.7174192893628,-29.5210842259967,
3.41377223672019));
#126469=CARTESIAN_POINT('Ctrl Pts',(19.8148683064595,-29.5005467248727,
2.70916135263355));
#126470=CARTESIAN_POINT('Ctrl Pts',(19.9011895123858,-29.4823544237439,
2.0850107656363));
#126471=CARTESIAN_POINT('Ctrl Pts',(19.9579612990208,-29.4641619728844,
1.45679993315977));
#126472=CARTESIAN_POINT('Ctrl Pts',(19.9843625410162,-29.4459696406289,
0.827340338126778));
#126473=CARTESIAN_POINT('Ctrl Pts',(20.0141657261668,-29.4254331277398,
0.116771461903649));
#126474=CARTESIAN_POINT('Ctrl Pts',(20.0052664032679,-29.4048967659894,
-0.595387951086967));
#126475=CARTESIAN_POINT('Ctrl Pts',(19.9585264513759,-29.3843609413788,
-1.3050103141431));
#126476=CARTESIAN_POINT('Ctrl Pts',(19.9121314113182,-29.3639766584076,
-2.00939610460911));
#126477=CARTESIAN_POINT('Ctrl Pts',(19.8284524136312,-29.3435929046772,
-2.71128126654417));
#126478=CARTESIAN_POINT('Ctrl Pts',(19.7083814209093,-29.3232100577094,
-3.40664233177832));
#126479=CARTESIAN_POINT('Ctrl Pts',(19.6564447753554,-29.3143934678375,
-3.70742039947324));
#126480=CARTESIAN_POINT('Ctrl Pts',(19.5976998241652,-29.3055770476201,
-4.00697806389405));
#126481=CARTESIAN_POINT('Ctrl Pts',(19.5322214478241,-29.2967608276108,
-4.30499112566703));
#126482=CARTESIAN_POINT('Ctrl Pts',(19.3797021241391,-29.2762251334105,
-4.99915541578522));
#126483=CARTESIAN_POINT('Ctrl Pts',(19.1905053803851,-29.2556887938527,
-5.68557904840092));
#126484=CARTESIAN_POINT('Ctrl Pts',(18.9654108005567,-29.2351520109093,
-6.36012784625806));
#126485=CARTESIAN_POINT('Ctrl Pts',(18.7382348680432,-29.2144253331742,
-7.04091390648144));
#126486=CARTESIAN_POINT('Ctrl Pts',(18.4744942725097,-29.193698203817,-7.70960358771128));
#126487=CARTESIAN_POINT('Ctrl Pts',(18.1750428633539,-29.1729708304735,
-8.36194944625918));
#126488=CARTESIAN_POINT('Ctrl Pts',(18.119448586832,-29.1691227159213,-8.48305990003971));
#126489=CARTESIAN_POINT('Ctrl Pts',(18.0626235960031,-29.1652745929596,
-8.60360705563368));
#126490=CARTESIAN_POINT('Ctrl Pts',(18.0045735463528,-29.161426462917,-8.72356378323614));
#126491=CARTESIAN_POINT('Ctrl Pts',(17.692537672389,-29.1407416464836,-9.36836602820826));
#126492=CARTESIAN_POINT('Ctrl Pts',(17.3451014686896,-29.120056625457,-9.99610662940976));
#126493=CARTESIAN_POINT('Ctrl Pts',(16.9650069996117,-29.0993716061915,
-10.6034732961524));
#126494=CARTESIAN_POINT('Ctrl Pts',(16.569916989175,-29.0778705185874,-11.2348018795027));
#126495=CARTESIAN_POINT('Ctrl Pts',(16.1395414000231,-29.0563694328858,
-11.8441161727977));
#126496=CARTESIAN_POINT('Ctrl Pts',(15.6770074589559,-29.0348685808374,
-12.4277315420818));
#126497=CARTESIAN_POINT('Ctrl Pts',(15.2379158411758,-29.0144574432508,
-12.9817678925146));
#126498=CARTESIAN_POINT('Ctrl Pts',(14.7698438875369,-28.9940465162325,
-13.5126439039275));
#126499=CARTESIAN_POINT('Ctrl Pts',(14.2754985349209,-28.9736359980591,
-14.0172479966352));
#126500=CARTESIAN_POINT('Ctrl Pts',(14.249106312655,-28.9725463166666,-14.0441879148534));
#126501=CARTESIAN_POINT('Ctrl Pts',(14.2226392092671,-28.9714566364395,
-14.0710529610141));
#126502=CARTESIAN_POINT('Ctrl Pts',(14.1960976386363,-28.9703669574079,
-14.0978426653923));
#126503=CARTESIAN_POINT('Ctrl Pts',(13.6593910639499,-28.9483321687098,
-14.6395668411653));
#126504=CARTESIAN_POINT('Ctrl Pts',(13.0917713489942,-28.9262971971442,
-15.1509451734895));
#126505=CARTESIAN_POINT('Ctrl Pts',(12.496504727164,-28.9042620853204,-15.6279730750434));
#126506=CARTESIAN_POINT('Ctrl Pts',(12.2500625055307,-28.8951394809064,
-15.8254641009614));
#126507=CARTESIAN_POINT('Ctrl Pts',(11.9988822015364,-28.8860168524526,
-16.0170677938806));
#126508=CARTESIAN_POINT('Ctrl Pts',(11.7431977854147,-28.876894202983,-16.2025013806643));
#126509=CARTESIAN_POINT('Ctrl Pts',(11.1269006543068,-28.8549051323096,
-16.6494671726328));
#126510=CARTESIAN_POINT('Ctrl Pts',(10.4844325042473,-28.832915939536,-17.0605820744649));
#126511=CARTESIAN_POINT('Ctrl Pts',(9.82053323623836,-28.8109266670131,
-17.4338941398866));
#126512=CARTESIAN_POINT('Ctrl Pts',(9.15314627712845,-28.7888218772818,
-17.8091673419311));
#126513=CARTESIAN_POINT('Ctrl Pts',(8.4641033521196,-28.7667170069612,-18.146239066201));
#126514=CARTESIAN_POINT('Ctrl Pts',(7.75824712627849,-28.7446120990699,
-18.4431713626892));
#126515=CARTESIAN_POINT('Ctrl Pts',(7.06194492453573,-28.7228063892518,
-18.7360845711361));
#126516=CARTESIAN_POINT('Ctrl Pts',(6.34928242158506,-28.7010006428726,
-18.9899373531325));
#126517=CARTESIAN_POINT('Ctrl Pts',(5.62492129487325,-28.6791949012275,
-19.2029177100252));
#126518=CARTESIAN_POINT('Ctrl Pts',(5.23488415439727,-28.6674534523789,
-19.3175984215055));
#126519=CARTESIAN_POINT('Ctrl Pts',(4.84145530687136,-28.6557120049028,
-19.4204296141721));
#126520=CARTESIAN_POINT('Ctrl Pts',(4.44536269723475,-28.6439705652473,
-19.5111347128533));
#126521=CARTESIAN_POINT('Ctrl Pts',(3.86522803970351,-28.6267735363006,
-19.6439853898907));
#126522=CARTESIAN_POINT('Ctrl Pts',(3.2791050665333,-28.6095764934088,-19.7508859305454));
#126523=CARTESIAN_POINT('Ctrl Pts',(2.68924944073123,-28.5923794403451,
-19.8309105881168));
#126524=CARTESIAN_POINT('Ctrl Pts',(1.85559857870206,-28.5680746147508,
-19.9440105092666));
#126525=CARTESIAN_POINT('Ctrl Pts',(1.01449160977765,-28.5437697688388,
-20.0034245128758));
#126526=CARTESIAN_POINT('Ctrl Pts',(0.172758535552775,-28.5194649132673,
-20.0098534715255));
#126527=CARTESIAN_POINT('Ctrl Pts',(-0.676529826155554,-28.4949419004476,
-20.0163401356787));
#126528=CARTESIAN_POINT('Ctrl Pts',(-1.5264544873974,-28.4704188777945,
-19.9688863560492));
#126529=CARTESIAN_POINT('Ctrl Pts',(-2.36999246458669,-28.4458958562555,
-19.8682650605241));
#126530=CARTESIAN_POINT('Ctrl Pts',(-3.2015127562248,-28.4217222083897,
-19.7690772927381));
#126531=CARTESIAN_POINT('Ctrl Pts',(-4.02682600078343,-28.3975485616063,
-19.6182263854077));
#126532=CARTESIAN_POINT('Ctrl Pts',(-4.83921393859758,-28.3733749263898,
-19.4165015687314));
#126533=CARTESIAN_POINT('Ctrl Pts',(-5.46434394334465,-28.3547733888802,
-19.261274946404));
#126534=CARTESIAN_POINT('Ctrl Pts',(-6.08182058765703,-28.3361718582194,
-19.0759255776026));
#126535=CARTESIAN_POINT('Ctrl Pts',(-6.68859220272216,-28.3175703391861,
-18.8608319560099));
#126536=CARTESIAN_POINT('Ctrl Pts',(-6.79410292508258,-28.314335745376,
-18.8234296075382));
#126537=CARTESIAN_POINT('Ctrl Pts',(-6.89929663297839,-28.3111011516017,
-18.7851255564483));
#126538=CARTESIAN_POINT('Ctrl Pts',(-7.00415721830979,-28.3078665578535,
-18.7459214914056));
#126539=CARTESIAN_POINT('Ctrl Pts',(-7.81638846388175,-28.2828119760901,
-18.4422538504086));
#126540=CARTESIAN_POINT('Ctrl Pts',(-8.60863249861696,-28.2577573959013,
-18.0845828923855));
#126541=CARTESIAN_POINT('Ctrl Pts',(-9.37467264093449,-28.2327028129104,
-17.6771119573724));
#126542=CARTESIAN_POINT('Ctrl Pts',(-10.1499476584565,-28.2073461883758,
-17.2647288212534));
#126543=CARTESIAN_POINT('Ctrl Pts',(-10.8983822078033,-28.1819895609716,
-16.8013383044766));
#126544=CARTESIAN_POINT('Ctrl Pts',(-11.6135482068708,-28.1566329261624,
-16.2913492011782));
#126545=CARTESIAN_POINT('Ctrl Pts',(-12.320693845265,-28.1315606579994,
-15.787079464507));
#126546=CARTESIAN_POINT('Ctrl Pts',(-12.9953120759959,-28.1064883825965,
-15.2372511698496));
#126547=CARTESIAN_POINT('Ctrl Pts',(-13.6312180161039,-28.0814160955676,
-14.6461668777266));
#126548=CARTESIAN_POINT('Ctrl Pts',(-14.1221023919699,-28.0620616703397,
-14.1898823464425));
#126549=CARTESIAN_POINT('Ctrl Pts',(-14.5899186182988,-28.0427072381838,
-13.7090142979118));
#126550=CARTESIAN_POINT('Ctrl Pts',(-15.0318387079644,-28.0233527970826,
-13.2055547264769));
#126551=CARTESIAN_POINT('Ctrl Pts',(-15.2767811255895,-28.0126252386258,
-12.9265029080881));
#126552=CARTESIAN_POINT('Ctrl Pts',(-15.5137682087921,-28.001897677421,
-12.6405108632706));
#126553=CARTESIAN_POINT('Ctrl Pts',(-15.7425340988174,-27.9911701131249,
-12.3481061226719));
#126554=CARTESIAN_POINT('Ctrl Pts',(-16.2306277372239,-27.9682818412419,
-11.7242329844591));
#126555=CARTESIAN_POINT('Ctrl Pts',(-16.6815481690156,-27.945393597437,
-11.0708400907346));
#126556=CARTESIAN_POINT('Ctrl Pts',(-17.0926012542837,-27.922505369534,
-10.3930097994323));
#126557=CARTESIAN_POINT('Ctrl Pts',(-17.5080924663814,-27.8993700181768,
-9.70786099645927));
#126558=CARTESIAN_POINT('Ctrl Pts',(-17.8828502428981,-27.8762346830674,
-8.9977451093976));
#126559=CARTESIAN_POINT('Ctrl Pts',(-18.2141313578067,-27.8530993516342,
-8.26794775359176));
#126560=CARTESIAN_POINT('Ctrl Pts',(-18.5428460007076,-27.8301432522124,
-7.54380421987417));
#126561=CARTESIAN_POINT('Ctrl Pts',(-18.8287545966129,-27.8071871564101,
-6.80028393365355));
#126562=CARTESIAN_POINT('Ctrl Pts',(-19.0692225177698,-27.7842310519433,
-6.04257297054836));
#126563=CARTESIAN_POINT('Ctrl Pts',(-19.2277132739788,-27.769100841065,
-5.54317087586304));
#126564=CARTESIAN_POINT('Ctrl Pts',(-19.3664653682815,-27.7539706264227,
-5.03760472788214));
#126565=CARTESIAN_POINT('Ctrl Pts',(-19.4847366927106,-27.7388404044991,
-4.52736173965437));
#126566=CARTESIAN_POINT('Ctrl Pts',(-19.6650725610531,-27.7157703854393,
-3.74936155413307));
#126567=CARTESIAN_POINT('Ctrl Pts',(-19.7977903194995,-27.6927003494502,
-2.9604889567265));
#126568=CARTESIAN_POINT('Ctrl Pts',(-19.8830554641924,-27.6696302840698,
-2.1666514027866));
#126569=CARTESIAN_POINT('Ctrl Pts',(-19.8890433451645,-27.6680101518808,
-2.11090289263834));
#126570=CARTESIAN_POINT('Ctrl Pts',(-19.8947972214127,-27.6663900195468,
-2.05512989182437));
#126571=CARTESIAN_POINT('Ctrl Pts',(-19.9003171597129,-27.6647698870636,
-1.99933444389304));
#126572=CARTESIAN_POINT('Ctrl Pts',(-19.9718057790936,-27.6437875810779,
-1.27672862415588));
#126573=CARTESIAN_POINT('Ctrl Pts',(-20.0041029618193,-27.6228045976905,
-0.549844021967531));
#126574=CARTESIAN_POINT('Ctrl Pts',(-19.9972101199209,-27.6018212664808,
0.17685278924938));
#126575=CARTESIAN_POINT('Ctrl Pts',(-19.9902506379737,-27.5806350682626,
0.910575310862942));
#126576=CARTESIAN_POINT('Ctrl Pts',(-19.9433396202491,-27.5594485154651,
1.64410545582733));
#126577=CARTESIAN_POINT('Ctrl Pts',(-19.8565303803823,-27.5382619473261,
2.37283361967107));
#126578=CARTESIAN_POINT('Ctrl Pts',(-19.7701019731151,-27.5171683247748,
3.09836484916312));
#126579=CARTESIAN_POINT('Ctrl Pts',(-19.6441246972222,-27.4960746870168,
3.81913518216479));
#126580=CARTESIAN_POINT('Ctrl Pts',(-19.4787022572532,-27.4749813688431,
4.53059760598362));
#126581=CARTESIAN_POINT('Ctrl Pts',(-19.4246479648329,-27.4680888070547,
4.76307874887061));
#126582=CARTESIAN_POINT('Ctrl Pts',(-19.3663823002061,-27.4611962793901,
4.99456611364828));
#126583=CARTESIAN_POINT('Ctrl Pts',(-19.3039100567761,-27.4543037975301,
5.22490136721746));
#126584=CARTESIAN_POINT('Ctrl Pts',(-19.1121553596109,-27.4331477496727,
5.93190121818418));
#126585=CARTESIAN_POINT('Ctrl Pts',(-18.8807652983948,-27.4119921333619,
6.6280445592686));
#126586=CARTESIAN_POINT('Ctrl Pts',(-18.612013810869,-27.3908372863954,
7.30933868296226));
#126587=CARTESIAN_POINT('Ctrl Pts',(-18.3897833413913,-27.3733443541092,
7.87270045020228));
#126588=CARTESIAN_POINT('Ctrl Pts',(-18.1420075053907,-27.3558519478716,
8.42590902183557));
#126589=CARTESIAN_POINT('Ctrl Pts',(-17.8699931492424,-27.3383602586798,
8.9667236233479));
#126590=CARTESIAN_POINT('Ctrl Pts',(-17.5545290792074,-27.3180745666215,
9.59392425254694));
#126591=CARTESIAN_POINT('Ctrl Pts',(-17.2061864942178,-27.2977878051359,
10.205004762652));
#126592=CARTESIAN_POINT('Ctrl Pts',(-16.8268791298477,-27.2775003830431,
10.7963883320377));
#126593=CARTESIAN_POINT('Ctrl Pts',(-16.4438713679716,-27.2570150435536,
11.3935412444175));
#126594=CARTESIAN_POINT('Ctrl Pts',(-16.029292083881,-27.2365290305055,
11.9706101900127));
#126595=CARTESIAN_POINT('Ctrl Pts',(-15.5851620151572,-27.2160427648097,
12.5239286032881));
#126596=CARTESIAN_POINT('Ctrl Pts',(-15.25069348993,-27.2006148270112,12.940625437621));
#126597=CARTESIAN_POINT('Ctrl Pts',(-14.8994666202631,-27.1851867459262,
13.3438526456476));
#126598=CARTESIAN_POINT('Ctrl Pts',(-14.5323610771792,-27.1697587013276,
13.732054494123));
#126599=CARTESIAN_POINT('Ctrl Pts',(-14.0450698004815,-27.1492797091384,
14.2473487410333));
#126600=CARTESIAN_POINT('Ctrl Pts',(-13.5298001098328,-27.1288007812367,
14.7361671852257));
#126601=CARTESIAN_POINT('Ctrl Pts',(-12.9900793340093,-27.1083223380719,
15.196263571571));
#126602=CARTESIAN_POINT('Ctrl Pts',(-12.4539916303798,-27.0879817433387,
15.6532628687126));
#126603=CARTESIAN_POINT('Ctrl Pts',(-11.8937817198548,-27.0676416268379,
16.0819250437943));
#126604=CARTESIAN_POINT('Ctrl Pts',(-11.3129319236303,-27.0473024005872,
16.480092731096));
#126605=CARTESIAN_POINT('Ctrl Pts',(-10.9764726785834,-27.0355208337284,
16.7107327353491));
#126606=CARTESIAN_POINT('Ctrl Pts',(-10.6330884546858,-27.0237395655793,
16.9311416354452));
#126607=CARTESIAN_POINT('Ctrl Pts',(-10.2834584608704,-27.0119586762214,
17.1409078082912));
#126608=CARTESIAN_POINT('Ctrl Pts',(-9.65659066669881,-26.9908361745603,
17.5170072859958));
#126609=CARTESIAN_POINT('Ctrl Pts',(-9.00905507028878,-26.9697130559867,
17.8592444810228));
#126610=CARTESIAN_POINT('Ctrl Pts',(-8.34466828415914,-26.9485895015975,
18.1650967781826));
#126611=CARTESIAN_POINT('Ctrl Pts',(-7.68028149802948,-26.9274659472084,
18.4709490753424));
#126612=CARTESIAN_POINT('Ctrl Pts',(-6.99904437398285,-26.906341957005,
18.740415926067));
#126613=CARTESIAN_POINT('Ctrl Pts',(-6.30480908159705,-26.8852177120939,
18.9710164295181));
#126614=CARTESIAN_POINT('Ctrl Pts',(-5.61948758842382,-26.8643646969513,
19.1986560829396));
#126615=CARTESIAN_POINT('Ctrl Pts',(-4.92150043438649,-26.8435114336002,
19.388420628702));
#126616=CARTESIAN_POINT('Ctrl Pts',(-4.21523360704512,-26.8226580962581,
19.5399536756376));
#126617=CARTESIAN_POINT('Ctrl Pts',(-3.50753148589756,-26.8017623802217,
19.6917946719703));
#126618=CARTESIAN_POINT('Ctrl Pts',(-2.79151695770777,-26.7808665898932,
19.8052485338401));
#126619=CARTESIAN_POINT('Ctrl Pts',(-2.0716111168759,-26.7599709005509,
19.8800081947185));
#126620=CARTESIAN_POINT('Ctrl Pts',(-1.36173595029871,-26.739366357413,
19.9537262057546));
#126621=CARTESIAN_POINT('Ctrl Pts',(-0.648078051545475,-26.7187619124661,
19.9898208344241));
#126622=CARTESIAN_POINT('Ctrl Pts',(0.0651294186152332,-26.6981577337682,
19.9880477363996));
#126623=CARTESIAN_POINT('Ctrl Pts',(0.210409415263064,-26.6939606731127,
19.9876865572395));
#126624=CARTESIAN_POINT('Ctrl Pts',(0.355670766675445,-26.689763623505,
19.9857542808357));
#126625=CARTESIAN_POINT('Ctrl Pts',(0.500877774167215,-26.6855665863654,
19.9822490984476));
#126626=CARTESIAN_POINT('Ctrl Pts',(1.27813083815927,-26.6631010040717,
19.9634868238297));
#126627=CARTESIAN_POINT('Ctrl Pts',(2.05446928217196,-26.6406352812689,
19.8996387336802));
#126628=CARTESIAN_POINT('Ctrl Pts',(2.82444527559664,-26.6181694530014,
19.7902352273492));
#126629=CARTESIAN_POINT('Ctrl Pts',(3.02414211128368,-26.6123428365167,
19.7618609218982));
#126630=CARTESIAN_POINT('Ctrl Pts',(3.22341090575872,-26.606516212938,19.7304226032987));
#126631=CARTESIAN_POINT('Ctrl Pts',(3.42215650356385,-26.6006895828768,
19.6959126362693));
#126632=CARTESIAN_POINT('Ctrl Pts',(4.18644138418128,-26.5782830223798,
19.5632030501327));
#126633=CARTESIAN_POINT('Ctrl Pts',(4.94298881559657,-26.5558763660183,
19.3850650657577));
#126634=CARTESIAN_POINT('Ctrl Pts',(5.68683077800824,-26.5334696485678,
19.1636491708055));
#126635=CARTESIAN_POINT('Ctrl Pts',(6.43520828516125,-26.5109263071103,
18.9408832018473));
#126636=CARTESIAN_POINT('Ctrl Pts',(7.17072395603953,-26.4883829038169,
18.674310307946));
#126637=CARTESIAN_POINT('Ctrl Pts',(7.88833029147329,-26.4658394741007,
18.3661721131546));
#126638=CARTESIAN_POINT('Ctrl Pts',(8.59625502868587,-26.4436001894543,
18.0621911701198));
#126639=CARTESIAN_POINT('Ctrl Pts',(9.28674957137816,-26.4213608790928,
17.7177594207374));
#126640=CARTESIAN_POINT('Ctrl Pts',(9.95499289745768,-26.3991215770143,
17.3350722907455));
#126641=CARTESIAN_POINT('Ctrl Pts',(10.3551563134296,-26.3858040402111,
17.1059081776006));
#126642=CARTESIAN_POINT('Ctrl Pts',(10.7473410684529,-26.3724865063781,
16.8630266325709));
#126643=CARTESIAN_POINT('Ctrl Pts',(11.1305181709516,-26.3591689828172,
16.6069055795703));
#126644=CARTESIAN_POINT('Ctrl Pts',(11.5428481431246,-26.3448382357984,
16.3312983317258));
#126645=CARTESIAN_POINT('Ctrl Pts',(11.9448967426498,-26.3305074805279,
16.0402609808796));
#126646=CARTESIAN_POINT('Ctrl Pts',(12.3353715645586,-26.3161767186699,
15.7343559625915));
#126647=CARTESIAN_POINT('Ctrl Pts',(13.0095853604912,-26.2914324923877,
15.2061647143911));
#126648=CARTESIAN_POINT('Ctrl Pts',(13.6492922158675,-26.2666882464664,
14.6336454095969));
#126649=CARTESIAN_POINT('Ctrl Pts',(14.2500041724555,-26.2419439894802,
14.0224756736456));
#126650=CARTESIAN_POINT('Ctrl Pts',(14.8563993052561,-26.2169656336531,
13.4055238232097));
#126651=CARTESIAN_POINT('Ctrl Pts',(15.4230574615801,-26.1919872665511,
12.7491875869402));
#126652=CARTESIAN_POINT('Ctrl Pts',(15.9453945559563,-26.1670088969941,
12.0593499911607));
#126653=CARTESIAN_POINT('Ctrl Pts',(16.4599983403466,-26.1424003374253,
11.3797255853413));
#126654=CARTESIAN_POINT('Ctrl Pts',(16.931583146794,-26.1177917754735,10.6675853985027));
#126655=CARTESIAN_POINT('Ctrl Pts',(17.3558064183469,-26.0931832195711,
9.92858292063373));
#126656=CARTESIAN_POINT('Ctrl Pts',(17.7029651908598,-26.0730450597074,
9.32382780627631));
#126657=CARTESIAN_POINT('Ctrl Pts',(18.0184074842624,-26.0529069038947,
8.70108426730292));
#126658=CARTESIAN_POINT('Ctrl Pts',(18.2997783392774,-26.0327687567555,
8.06345837558063));
#126659=CARTESIAN_POINT('Ctrl Pts',(18.3049267796517,-26.0324002749176,
8.05179128630634));
#126660=CARTESIAN_POINT('Ctrl Pts',(18.3100638496504,-26.0320317930821,
8.04011913228646));
#126661=CARTESIAN_POINT('Ctrl Pts',(18.3151895344453,-26.0316633112489,
8.02844193234398));
#126662=CARTESIAN_POINT('Ctrl Pts',(18.6593110599243,-26.006924659613,7.24447334701063));
#126663=CARTESIAN_POINT('Ctrl Pts',(18.9521119619485,-25.982186018672,6.43775828205483));
#126664=CARTESIAN_POINT('Ctrl Pts',(19.1923146388268,-25.9574473806909,
5.61540968848663));
#126665=CARTESIAN_POINT('Ctrl Pts',(19.435570318125,-25.9323943119023,4.78260895392312));
#126666=CARTESIAN_POINT('Ctrl Pts',(19.6248819266899,-25.9073412461498,
3.93377581496728));
#126667=CARTESIAN_POINT('Ctrl Pts',(19.7589705376143,-25.8822881754019,
3.076323147568));
#126668=CARTESIAN_POINT('Ctrl Pts',(19.8917684469902,-25.857476258895,2.22712409304511));
#126669=CARTESIAN_POINT('Ctrl Pts',(19.9704012611188,-25.8326643374883,
1.36947175852494));
#126670=CARTESIAN_POINT('Ctrl Pts',(19.9936761087896,-25.8078524033782,
0.510575259410063));
#126671=CARTESIAN_POINT('Ctrl Pts',(20.0126567531013,-25.7876182646767,
-0.189855058361994));
#126672=CARTESIAN_POINT('Ctrl Pts',(19.9948229702914,-25.7673841175267,
-0.891112391864088));
#126673=CARTESIAN_POINT('Ctrl Pts',(19.9395533282129,-25.7471499576964,
-1.5892904537758));
#126674=CARTESIAN_POINT('Ctrl Pts',(19.9024218325486,-25.7335561548463,
-2.05834353072429));
#126675=CARTESIAN_POINT('Ctrl Pts',(19.8483942863713,-25.7199623462729,
-2.52600686980952));
#126676=CARTESIAN_POINT('Ctrl Pts',(19.7778638019248,-25.706368530694,-2.99114377142727));
#126677=CARTESIAN_POINT('Ctrl Pts',(19.6616049521086,-25.6839611790898,
-3.75785169373136));
#126678=CARTESIAN_POINT('Ctrl Pts',(19.5004389582781,-25.6615536143184,
-4.51811902959001));
#126679=CARTESIAN_POINT('Ctrl Pts',(19.2960196469553,-25.6391459491444,
-5.2667988875941));
#126680=CARTESIAN_POINT('Ctrl Pts',(19.0894563502477,-25.6165032684705,
-6.02333103050762));
#126681=CARTESIAN_POINT('Ctrl Pts',(18.8387279124703,-25.5938604852775,
-6.76803038402426));
#126682=CARTESIAN_POINT('Ctrl Pts',(18.5455943285764,-25.5712177159194,
-7.49558910292161));
#126683=CARTESIAN_POINT('Ctrl Pts',(18.2545123890606,-25.5487334234913,
-8.21805563232802));
#126684=CARTESIAN_POINT('Ctrl Pts',(17.9216171937404,-25.5262491447052,
-8.92361968123834));
#126685=CARTESIAN_POINT('Ctrl Pts',(17.5486797884055,-25.5037649934866,
-9.60710105769417));
#126686=CARTESIAN_POINT('Ctrl Pts',(17.3212635670311,-25.4900542188692,
-10.0238861529672));
#126687=CARTESIAN_POINT('Ctrl Pts',(17.0789584456581,-25.476343491688,-10.4324601367774));
#126688=CARTESIAN_POINT('Ctrl Pts',(16.8221739235002,-25.462632837776,-10.8316537675614));
#126689=CARTESIAN_POINT('Ctrl Pts',(16.3991922648127,-25.4400483179434,
-11.4892151449664));
#126690=CARTESIAN_POINT('Ctrl Pts',(15.9369216743176,-25.4174639969148,
-12.1213220497863));
#126691=CARTESIAN_POINT('Ctrl Pts',(15.4394503643563,-25.3948799901553,
-12.7242143813345));
#126692=CARTESIAN_POINT('Ctrl Pts',(15.3299395319763,-25.3899084604828,
-12.8569320672418));
#126693=CARTESIAN_POINT('Ctrl Pts',(15.2187230045904,-25.3849369460396,
-12.9882341986818));
#126694=CARTESIAN_POINT('Ctrl Pts',(15.1058445675422,-25.3799654480576,
-13.1180809591344));
#126695=CARTESIAN_POINT('Ctrl Pts',(14.634904367705,-25.3592238581281,-13.6598147119654));
#126696=CARTESIAN_POINT('Ctrl Pts',(14.1346793378791,-25.338481340278,-14.1766199229191));
#126697=CARTESIAN_POINT('Ctrl Pts',(13.6082660659115,-25.3177383099512,
-14.6654831470927));
#126698=CARTESIAN_POINT('Ctrl Pts',(13.0768509562668,-25.2967981849155,
-15.1589914184638));
#126699=CARTESIAN_POINT('Ctrl Pts',(12.518748189974,-25.2758575376187,-15.6240234906846));
#126700=CARTESIAN_POINT('Ctrl Pts',(11.9371880716278,-25.254916795467,-16.0575081533333));
#126701=CARTESIAN_POINT('Ctrl Pts',(11.3578827704895,-25.2340572444841,
-16.4893121149747));
#126702=CARTESIAN_POINT('Ctrl Pts',(10.755302374487,-25.2131975993806,-16.8898121988899));
#126703=CARTESIAN_POINT('Ctrl Pts',(10.1326736753668,-25.1923382826089,
-17.2560111831017));
#126704=CARTESIAN_POINT('Ctrl Pts',(9.99093964806848,-25.1875899069286,
-17.339372031868));
#126705=CARTESIAN_POINT('Ctrl Pts',(9.84816684981701,-25.1828415482622,
-17.420955607724));
#126706=CARTESIAN_POINT('Ctrl Pts',(9.70439353150917,-25.1780932115928,
-17.5007268868343));
#126707=CARTESIAN_POINT('Ctrl Pts',(9.07109128946043,-25.157177423503,-17.8521087044497));
#126708=CARTESIAN_POINT('Ctrl Pts',(8.41837500427132,-25.1362620622189,
-18.1683228854109));
#126709=CARTESIAN_POINT('Ctrl Pts',(7.75054652409922,-25.1153475536419,
-18.4482487760267));
#126710=CARTESIAN_POINT('Ctrl Pts',(7.09282491267245,-25.0947495637511,
-18.7239382881129));
#126711=CARTESIAN_POINT('Ctrl Pts',(6.4204459487726,-25.0741524009522,-18.9644294648841));
#126712=CARTESIAN_POINT('Ctrl Pts',(5.73752496216994,-25.0535564721093,
-19.1687008461097));
#126713=CARTESIAN_POINT('Ctrl Pts',(5.06497801234817,-25.0332734095094,
-19.3698692053698));
#126714=CARTESIAN_POINT('Ctrl Pts',(4.38160268718538,-25.012989186564,-19.5360901948251));
#126715=CARTESIAN_POINT('Ctrl Pts',(3.69129757446168,-24.9927042327041,
-19.6662432179666));
#126716=CARTESIAN_POINT('Ctrl Pts',(2.99434325980555,-24.9722238887885,
-19.797649909547));
#126717=CARTESIAN_POINT('Ctrl Pts',(2.2903258746383,-24.9517427998107,-19.892290136724));
#126718=CARTESIAN_POINT('Ctrl Pts',(1.58328088783616,-24.9312614077391,
-19.9490580733104));
#126719=CARTESIAN_POINT('Ctrl Pts',(1.14931150768346,-24.9186903589545,
-19.9839010418808));
#126720=CARTESIAN_POINT('Ctrl Pts',(0.714201955063966,-24.9061191959871,
-20.004477532003));
#126721=CARTESIAN_POINT('Ctrl Pts',(0.278887426681441,-24.8935480210311,
-20.0105413538902));
#126722=CARTESIAN_POINT('Ctrl Pts',(-0.429835220229491,-24.8730812646775,
-20.0204136820991));
#126723=CARTESIAN_POINT('Ctrl Pts',(-1.13910067995806,-24.852614476547,
-19.9918158308715));
#126724=CARTESIAN_POINT('Ctrl Pts',(-1.84484600246002,-24.8321480976441,
-19.9257027229419));
#126725=CARTESIAN_POINT('Ctrl Pts',(-2.54632176639934,-24.8118055345151,
-19.8599895805198));
#126726=CARTESIAN_POINT('Ctrl Pts',(-3.24431897337778,-24.7914633756768,
-19.7572139864246));
#126727=CARTESIAN_POINT('Ctrl Pts',(-3.93486016532581,-24.7711220541784,
-19.6183630248083));
#126728=CARTESIAN_POINT('Ctrl Pts',(-4.43238168222692,-24.756466527114,
-19.5183236037686));
#126729=CARTESIAN_POINT('Ctrl Pts',(-4.92603305392976,-24.7418114347061,
-19.3995587726215));
#126730=CARTESIAN_POINT('Ctrl Pts',(-5.41433456330614,-24.7271569389169,
-19.2624525908989));
#126731=CARTESIAN_POINT('Ctrl Pts',(-6.11694475947833,-24.7060707903724,
-19.0651724281578));
#126732=CARTESIAN_POINT('Ctrl Pts',(-6.80912303553963,-24.6849841267031,
-18.8297356082019));
#126733=CARTESIAN_POINT('Ctrl Pts',(-7.48642842951506,-24.6638970775896,
-18.5571178241827));
#126734=CARTESIAN_POINT('Ctrl Pts',(-8.07407107351589,-24.6456015650992,
-18.3205896098385));
#126735=CARTESIAN_POINT('Ctrl Pts',(-8.65051748238897,-24.627305762462,
-18.0560739250221));
#126736=CARTESIAN_POINT('Ctrl Pts',(-9.21287018469921,-24.6090097543793,
-17.7642396270052));
#126737=CARTESIAN_POINT('Ctrl Pts',(-9.86053671794051,-24.5879380816045,
-17.4281315096243));
#126738=CARTESIAN_POINT('Ctrl Pts',(-10.4895077353506,-24.5668661363204,
-17.0557862140314));
#126739=CARTESIAN_POINT('Ctrl Pts',(-11.0963666420495,-24.5457940479209,
-16.6501841147818));
#126740=CARTESIAN_POINT('Ctrl Pts',(-11.7049539317041,-24.5246619445195,
-16.2434268281444));
#126741=CARTESIAN_POINT('Ctrl Pts',(-12.2913022382105,-24.5035296971862,
-15.8032236544666));
#126742=CARTESIAN_POINT('Ctrl Pts',(-12.851995919771,-24.4823974364197,
-15.3326231940183));
#126743=CARTESIAN_POINT('Ctrl Pts',(-13.4049381529773,-24.4615573238142,
-14.8685286659259));
#126744=CARTESIAN_POINT('Ctrl Pts',(-13.9329295963336,-24.4407171981437,
-14.3748722008492));
#126745=CARTESIAN_POINT('Ctrl Pts',(-14.4327334797707,-24.4198771845721,
-13.8546092306254));
#126746=CARTESIAN_POINT('Ctrl Pts',(-14.5855106076409,-24.4135069311112,
-13.6955782887658));
#126747=CARTESIAN_POINT('Ctrl Pts',(-14.7356542971839,-24.4071366881246,
-13.5340615090681));
#126748=CARTESIAN_POINT('Ctrl Pts',(-14.8830729777713,-24.4007664591872,
-13.3701437516244));
#126749=CARTESIAN_POINT('Ctrl Pts',(-15.413976904768,-24.3778251362475,
-12.7798211358973));
#126750=CARTESIAN_POINT('Ctrl Pts',(-15.9099557953013,-24.3548837302241,
-12.1578893618815));
#126751=CARTESIAN_POINT('Ctrl Pts',(-16.3666185586388,-24.331942264948,
-11.5081581167795));
#126752=CARTESIAN_POINT('Ctrl Pts',(-16.4160922751323,-24.3294568432317,
-11.4377678375673));
#126753=CARTESIAN_POINT('Ctrl Pts',(-16.4651045640433,-24.32697142082,-11.36705131805));
#126754=CARTESIAN_POINT('Ctrl Pts',(-16.5136498623789,-24.3244859977432,
-11.2960134325751));
#126755=CARTESIAN_POINT('Ctrl Pts',(-16.9603011061808,-24.30161833915,-10.6424144025501));
#126756=CARTESIAN_POINT('Ctrl Pts',(-17.3674168055476,-24.2787506242517,
-9.96160777081908));
#126757=CARTESIAN_POINT('Ctrl Pts',(-17.7329577113262,-24.255882876658,
-9.25896342366519));
#126758=CARTESIAN_POINT('Ctrl Pts',(-18.1010291275918,-24.2328568237304,
-8.55145491805178));
#126759=CARTESIAN_POINT('Ctrl Pts',(-18.4269477271521,-24.2098307376533,
-7.82180625297839));
#126760=CARTESIAN_POINT('Ctrl Pts',(-18.708676552012,-24.186804642528,-7.07552788468494));
#126761=CARTESIAN_POINT('Ctrl Pts',(-18.9865967806999,-24.1640898293519,
-6.33933819985567));
#126762=CARTESIAN_POINT('Ctrl Pts',(-19.221513693408,-24.1413750073703,
-5.58696637408065));
#126763=CARTESIAN_POINT('Ctrl Pts',(-19.4115200387712,-24.1186601997186,
-4.82371529449258));
#126764=CARTESIAN_POINT('Ctrl Pts',(-19.5350212325606,-24.1038959251029,
-4.32761386530076));
#126765=CARTESIAN_POINT('Ctrl Pts',(-19.6395495985661,-24.0891316565412,
-3.82691639561853));
#126766=CARTESIAN_POINT('Ctrl Pts',(-19.7245932822185,-24.0743674003881,
-3.32307914993765));
#126767=CARTESIAN_POINT('Ctrl Pts',(-19.7906300088971,-24.0629029023052,
-2.93184771387361));
#126768=CARTESIAN_POINT('Ctrl Pts',(-19.8449361678939,-24.051438400173,
-2.53861905284653));
#126769=CARTESIAN_POINT('Ctrl Pts',(-19.8872573735689,-24.039973894515,
-2.14406793666873));
#126770=CARTESIAN_POINT('Ctrl Pts',(-19.9797376229302,-24.0149216701008,
-1.28189529701936));
#126771=CARTESIAN_POINT('Ctrl Pts',(-20.0149849611737,-23.989869428851,
-0.413406857963416));
#126772=CARTESIAN_POINT('Ctrl Pts',(-19.9939770330604,-23.9648171762355,
0.453956051678071));
#126773=CARTESIAN_POINT('Ctrl Pts',(-19.9727541554412,-23.9395085932815,
1.33019366938031));
#126774=CARTESIAN_POINT('Ctrl Pts',(-19.8941190015248,-23.9141999987284,
2.20528148373629));
#126775=CARTESIAN_POINT('Ctrl Pts',(-19.7591328250931,-23.8888913982163,
3.0715403755864));
#126776=CARTESIAN_POINT('Ctrl Pts',(-19.6260529252241,-23.8639402060942,
3.92556594794844));
#126777=CARTESIAN_POINT('Ctrl Pts',(-19.4382026150823,-23.8389890081801,
4.77100912699718));
#126778=CARTESIAN_POINT('Ctrl Pts',(-19.1966474974233,-23.8140378098769,
5.60052117063957));
#126779=CARTESIAN_POINT('Ctrl Pts',(-19.0076153361937,-23.7945119187003,
6.24966682276001));
#126780=CARTESIAN_POINT('Ctrl Pts',(-18.7856950481758,-23.7749860272853,
6.88905618654225));
#126781=CARTESIAN_POINT('Ctrl Pts',(-18.5314170496732,-23.7554601382223,
7.51517794524397));
#126782=CARTESIAN_POINT('Ctrl Pts',(-18.4988910720368,-23.7529624835501,
7.59526832837232));
#126783=CARTESIAN_POINT('Ctrl Pts',(-18.4658356719993,-23.7504648289164,
7.67514164028596));
#126784=CARTESIAN_POINT('Ctrl Pts',(-18.4322552982923,-23.7479671743266,
7.7547918951863));
#126785=CARTESIAN_POINT('Ctrl Pts',(-18.1051458863775,-23.7236372984544,
8.53067212411615));
#126786=CARTESIAN_POINT('Ctrl Pts',(-17.7280639499932,-23.6993074417729,
9.28575096243939));
#126787=CARTESIAN_POINT('Ctrl Pts',(-17.3050141086767,-23.6749775936224,
10.0144326145813));
#126788=CARTESIAN_POINT('Ctrl Pts',(-16.8768143933985,-23.6503515731555,
10.7519846604696));
#126789=CARTESIAN_POINT('Ctrl Pts',(-16.4015213579186,-23.6257255614292,
11.4624920012878));
#126790=CARTESIAN_POINT('Ctrl Pts',(-15.8833389244914,-23.601099547392,
12.1401692768112));
#126791=CARTESIAN_POINT('Ctrl Pts',(-15.3699979475634,-23.5767036179119,
12.8115149115101));
#126792=CARTESIAN_POINT('Ctrl Pts',(-14.814565982039,-23.552307686164,13.4506402525371));
#126793=CARTESIAN_POINT('Ctrl Pts',(-14.2211705164699,-23.5279117414018,
14.0519505727986));
#126794=CARTESIAN_POINT('Ctrl Pts',(-13.759311550774,-23.5089235851572,
14.5199699269942));
#126795=CARTESIAN_POINT('Ctrl Pts',(-13.2744551333632,-23.4899354210284,
14.9650813537395));
#126796=CARTESIAN_POINT('Ctrl Pts',(-12.7685605015805,-23.4709472439484,
15.3846644842573));
#126797=CARTESIAN_POINT('Ctrl Pts',(-12.3300207731029,-23.454487156219,
15.7483842404497));
#126798=CARTESIAN_POINT('Ctrl Pts',(-11.8756723212917,-23.4380270587575,
16.0929211473004));
#126799=CARTESIAN_POINT('Ctrl Pts',(-11.4074507902318,-23.4215669482651,
16.4173688001981));
#126800=CARTESIAN_POINT('Ctrl Pts',(-10.7825843547597,-23.3996000589006,
16.8503613793829));
#126801=CARTESIAN_POINT('Ctrl Pts',(-10.1326384751207,-23.3776326763154,
17.2478279105871));
#126802=CARTESIAN_POINT('Ctrl Pts',(-9.46218124224122,-23.3556650527306,
17.6074961761692));
#126803=CARTESIAN_POINT('Ctrl Pts',(-8.78486265128968,-23.3334726158036,
17.9708452324659));
#126804=CARTESIAN_POINT('Ctrl Pts',(-8.08661158169439,-23.3112799329197,
18.2956179175444));
#126805=CARTESIAN_POINT('Ctrl Pts',(-7.37217293117569,-23.289087264128,
18.5795119744422));
#126806=CARTESIAN_POINT('Ctrl Pts',(-6.66220012056928,-23.2670333181027,
18.8616314557216));
#126807=CARTESIAN_POINT('Ctrl Pts',(-5.93624238915604,-23.244979385994,
19.10338138075));
#126808=CARTESIAN_POINT('Ctrl Pts',(-5.19897734617982,-23.2229257230026,
19.3025485980693));
#126809=CARTESIAN_POINT('Ctrl Pts',(-4.79221399994222,-23.2107582917095,
19.4124329938499));
#126810=CARTESIAN_POINT('Ctrl Pts',(-4.38200906787244,-23.1985909423341,
19.5093563114708));
#126811=CARTESIAN_POINT('Ctrl Pts',(-3.96914934387999,-23.1864237177346,
19.5929535965951));
#126812=CARTESIAN_POINT('Ctrl Pts',(-3.2178260707541,-23.1642817685938,
19.7450841683948));
#126813=CARTESIAN_POINT('Ctrl Pts',(-2.45771162101862,-23.1421402326704,
19.8530802887199));
#126814=CARTESIAN_POINT('Ctrl Pts',(-1.69404156406837,-23.119999368258,
19.9172321235893));
#126815=CARTESIAN_POINT('Ctrl Pts',(-1.40846001710826,-23.1117195853172,
19.9412223011216));
#126816=CARTESIAN_POINT('Ctrl Pts',(-1.12238114925249,-23.1034398962843,
19.959081560809));
#126817=CARTESIAN_POINT('Ctrl Pts',(-0.836078295328977,-23.0951603146677,
19.9708269035048));
#126818=CARTESIAN_POINT('Ctrl Pts',(-0.125370675047594,-23.0746073873495,
19.9999831080007));
#126819=CARTESIAN_POINT('Ctrl Pts',(0.587278443797024,-23.0540532917072,
19.9914838131983));
#126820=CARTESIAN_POINT('Ctrl Pts',(1.29766117821791,-23.0334985174376,
19.9454429801013));
#126821=CARTESIAN_POINT('Ctrl Pts',(2.01468242903951,-23.0127516590992,
19.8989718960835));
#126822=CARTESIAN_POINT('Ctrl Pts',(2.72939381770475,-22.9920041093915,
19.8142543036313));
#126823=CARTESIAN_POINT('Ctrl Pts',(3.43745851683895,-22.9712563718761,
19.6914595350741));
#126824=CARTESIAN_POINT('Ctrl Pts',(4.14308657331921,-22.9505800329522,
19.569087336617));
#126825=CARTESIAN_POINT('Ctrl Pts',(4.84211267030659,-22.9299035075112,
19.408899650468));
#126826=CARTESIAN_POINT('Ctrl Pts',(5.53024883436897,-22.9092272939322,
19.2111152205283));
#126827=CARTESIAN_POINT('Ctrl Pts',(5.61173210095071,-22.9067789915308,
19.1876952605377));
#126828=CARTESIAN_POINT('Ctrl Pts',(5.69306269106007,-22.9043306935021,
19.1637482039397));
#126829=CARTESIAN_POINT('Ctrl Pts',(5.77423349896347,-22.9018824006736,
19.1392744608836));
#126830=CARTESIAN_POINT('Ctrl Pts',(6.46283873172681,-22.8811125291322,
18.9316536675335));
#126831=CARTESIAN_POINT('Ctrl Pts',(7.13994269755547,-22.8603430318368,
18.6861243957153));
#126832=CARTESIAN_POINT('Ctrl Pts',(7.80181556869892,-22.8395744139733,
18.4049390708079));
#126833=CARTESIAN_POINT('Ctrl Pts',(8.45805380077378,-22.8189826029722,
18.1261475255617));
#126834=CARTESIAN_POINT('Ctrl Pts',(9.09931841456226,-22.7983916564925,
17.8123049735235));
#126835=CARTESIAN_POINT('Ctrl Pts',(9.72200497041094,-22.777802066934,17.4656472101889));
#126836=CARTESIAN_POINT('Ctrl Pts',(9.81322788072741,-22.7747857142215,
17.4148622209224));
#126837=CARTESIAN_POINT('Ctrl Pts',(9.90405213607148,-22.7717693906312,
17.3633730167722));
#126838=CARTESIAN_POINT('Ctrl Pts',(9.99446647486178,-22.7687530977113,
17.3111866903599));
#126839=CARTESIAN_POINT('Ctrl Pts',(10.6037609038424,-22.7484265599424,
16.9595075388286));
#126840=CARTESIAN_POINT('Ctrl Pts',(11.1949928760835,-22.7280988071915,
16.5758460318974));
#126841=CARTESIAN_POINT('Ctrl Pts',(11.7646190109406,-22.7077702769529,
16.1622305715685));
#126842=CARTESIAN_POINT('Ctrl Pts',(12.3396572649202,-22.6872486017363,
15.7446852772567));
#126843=CARTESIAN_POINT('Ctrl Pts',(12.8926763390415,-22.6667261341888,
15.2966145259389));
#126844=CARTESIAN_POINT('Ctrl Pts',(13.4200493488728,-22.6462033244021,
14.8201544446596));
#126845=CARTESIAN_POINT('Ctrl Pts',(13.6673001592513,-22.6365815173387,
14.5967733860669));
#126846=CARTESIAN_POINT('Ctrl Pts',(13.9089141496973,-22.6269596350492,
14.3671528451602));
#126847=CARTESIAN_POINT('Ctrl Pts',(14.1445197366659,-22.6173377239165,
14.1315162506592));
#126848=CARTESIAN_POINT('Ctrl Pts',(14.6464817577286,-22.5968380659043,
13.6294881674804));
#126849=CARTESIAN_POINT('Ctrl Pts',(15.1211682923272,-22.5763382769705,
13.1001504195783));
#126850=CARTESIAN_POINT('Ctrl Pts',(15.5664168388657,-22.5558388056675,
12.5470940835891));
#126851=CARTESIAN_POINT('Ctrl Pts',(16.0092920167149,-22.5354486054754,
11.9969857787648));
#126852=CARTESIAN_POINT('Ctrl Pts',(16.4230417715863,-22.5150587195365,
11.4234118899655));
#126853=CARTESIAN_POINT('Ctrl Pts',(16.8055812932116,-22.4946695892675,
10.8299332082545));
#126854=CARTESIAN_POINT('Ctrl Pts',(17.1327639372578,-22.4772309478354,
10.3223361802604));
#126855=CARTESIAN_POINT('Ctrl Pts',(17.4371161277376,-22.4597928591927,
9.80017905375129));
#126856=CARTESIAN_POINT('Ctrl Pts',(17.7173624227054,-22.4423555995236,
9.26569865999568));
#126857=CARTESIAN_POINT('Ctrl Pts',(18.060751811956,-22.4209895010043,8.61079295999597));
#126858=CARTESIAN_POINT('Ctrl Pts',(18.3682582368691,-22.3996229693459,
7.93679346018267));
#126859=CARTESIAN_POINT('Ctrl Pts',(18.6373958327761,-22.3782560946799,
7.24771809893226));
#126860=CARTESIAN_POINT('Ctrl Pts',(18.8282388814864,-22.3631050360219,
6.75910095761826));
#126861=CARTESIAN_POINT('Ctrl Pts',(18.9997903842095,-22.3479538048968,
6.2629044609304));
#126862=CARTESIAN_POINT('Ctrl Pts',(19.1511763938239,-22.3328024334428,
5.76057107588343));
#126863=CARTESIAN_POINT('Ctrl Pts',(19.3644174995173,-22.3114603344613,
5.05298834266382));
#126864=CARTESIAN_POINT('Ctrl Pts',(19.537645266663,-22.2901179570493,4.33322882160041));
#126865=CARTESIAN_POINT('Ctrl Pts',(19.6706015927002,-22.2687753910274,
3.60598846967827));
#126866=CARTESIAN_POINT('Ctrl Pts',(19.804046699013,-22.2473543644643,2.87607460269938));
#126867=CARTESIAN_POINT('Ctrl Pts',(19.8969236475186,-22.2259331479017,
2.13862577538501));
#126868=CARTESIAN_POINT('Ctrl Pts',(19.9490231094945,-22.2045118321506,
1.39839919927248));
#126869=CARTESIAN_POINT('Ctrl Pts',(20.0004081344354,-22.1833842657152,
0.668323309177461));
#126870=CARTESIAN_POINT('Ctrl Pts',(20.0121264385337,-22.1622566027922,
-0.0644537433716406));
#126871=CARTESIAN_POINT('Ctrl Pts',(19.9840271026267,-22.1411289305091,
-0.795372937862596));
#126872=CARTESIAN_POINT('Ctrl Pts',(19.9728717417133,-22.1327413013367,
-1.08554589568891));
#126873=CARTESIAN_POINT('Ctrl Pts',(19.955441399,-22.1243536706892,-1.37542617518238));
#126874=CARTESIAN_POINT('Ctrl Pts',(19.9317288190695,-22.1159660440186,
-1.6647292401098));
#126875=CARTESIAN_POINT('Ctrl Pts',(19.8679469176092,-22.0934050751424,
-2.44289423241969));
#126876=CARTESIAN_POINT('Ctrl Pts',(19.7586643034488,-22.0708440759423,
-3.21744547350693));
#126877=CARTESIAN_POINT('Ctrl Pts',(19.6035733185548,-22.0482830583293,
-3.98287138689607));
#126878=CARTESIAN_POINT('Ctrl Pts',(19.4429732154156,-22.0249206316992,
-4.77548664251312));
#126879=CARTESIAN_POINT('Ctrl Pts',(19.2332518827426,-22.0015581853255,
-5.55831572601427));
#126880=CARTESIAN_POINT('Ctrl Pts',(18.976994691543,-21.9781957324412,-6.32581770062593));
#126881=CARTESIAN_POINT('Ctrl Pts',(18.7187618007824,-21.9546531590003,
-7.09923698552716));
#126882=CARTESIAN_POINT('Ctrl Pts',(18.4132731132602,-21.9311105789482,
-7.85709092949807));
#126883=CARTESIAN_POINT('Ctrl Pts',(18.0632262126302,-21.907568005825,-8.59372114047828));
#126884=CARTESIAN_POINT('Ctrl Pts',(17.7179555894522,-21.8843466635453,
-9.32030026898696));
#126885=CARTESIAN_POINT('Ctrl Pts',(17.3293349686012,-21.8611253280065,
-10.0262300211924));
#126886=CARTESIAN_POINT('Ctrl Pts',(16.8999960694704,-21.8379040122002,
-10.7061055625455));
#126887=CARTESIAN_POINT('Ctrl Pts',(16.6020875820543,-21.8217912698383,
-11.1778557220716));
#126888=CARTESIAN_POINT('Ctrl Pts',(16.2845755370078,-21.8056785369768,
-11.6370621864432));
#126889=CARTESIAN_POINT('Ctrl Pts',(15.948349536247,-21.7895658179573,-12.0819298979631));
#126890=CARTESIAN_POINT('Ctrl Pts',(15.7689275051589,-21.7809675038284,
-12.3193269707231));
#126891=CARTESIAN_POINT('Ctrl Pts',(15.5841433111708,-21.7723691882008,
-12.5526849809083));
#126892=CARTESIAN_POINT('Ctrl Pts',(15.3941262577483,-21.7637708711546,
-12.7817286671742));
#126893=CARTESIAN_POINT('Ctrl Pts',(14.8370568232375,-21.7385633462068,
-13.4532117498143));
#126894=CARTESIAN_POINT('Ctrl Pts',(14.2350086253571,-21.7133558090669,
-14.0876122613158));
#126895=CARTESIAN_POINT('Ctrl Pts',(13.5941080732824,-21.6881482617633,
-14.6803611916809));
#126896=CARTESIAN_POINT('Ctrl Pts',(12.9462078702626,-21.6626654080464,
-15.2795838808798));
#126897=CARTESIAN_POINT('Ctrl Pts',(12.2586028723019,-21.637182543943,-15.8362394765045));
#126898=CARTESIAN_POINT('Ctrl Pts',(11.5376649802125,-21.6116996715495,
-16.3456406030754));
#126899=CARTESIAN_POINT('Ctrl Pts',(10.8262867025336,-21.5865547012649,
-16.8482870862801));
#126900=CARTESIAN_POINT('Ctrl Pts',(10.0824546203409,-21.5614097229085,
-17.3049234098578));
#126901=CARTESIAN_POINT('Ctrl Pts',(9.31231791478901,-21.5362647384929,
-17.7110876899314));
#126902=CARTESIAN_POINT('Ctrl Pts',(8.73030822181092,-21.5172621061626,
-18.0180352048858));
#126903=CARTESIAN_POINT('Ctrl Pts',(8.13327616702487,-21.4982594703716,
-18.296158073641));
#126904=CARTESIAN_POINT('Ctrl Pts',(7.52388140611245,-21.4792568319894,
-18.5435495566629));
#126905=CARTESIAN_POINT('Ctrl Pts',(7.35187165941836,-21.4738930854915,
-18.613379081067));
#126906=CARTESIAN_POINT('Ctrl Pts',(7.17887696171816,-21.4685293387872,
-18.6807602690362));
#126907=CARTESIAN_POINT('Ctrl Pts',(7.00497049696703,-21.4631655918961,
-18.7456833762054));
#126908=CARTESIAN_POINT('Ctrl Pts',(6.23186886134169,-21.4393210413181,
-19.034299215842));
#126909=CARTESIAN_POINT('Ctrl Pts',(5.44037534160392,-21.4154765160851,
-19.2744719269695));
#126910=CARTESIAN_POINT('Ctrl Pts',(4.63690185863195,-21.391632003678,-19.465226290025));
#126911=CARTESIAN_POINT('Ctrl Pts',(3.82411748928757,-21.3675111740676,
-19.6581911705861));
#126912=CARTESIAN_POINT('Ctrl Pts',(2.99907492600089,-21.3433903575826,
-19.8005854714381));
#126913=CARTESIAN_POINT('Ctrl Pts',(2.16843434590092,-21.3192695412658,
-19.8914486000093));
#126914=CARTESIAN_POINT('Ctrl Pts',(1.34523789438141,-21.2953648936054,
-19.9814974211309));
#126915=CARTESIAN_POINT('Ctrl Pts',(0.51654438613659,-21.2714602461103,
-20.0209344930337));
#126916=CARTESIAN_POINT('Ctrl Pts',(-0.311157118436161,-21.2475555861664,
-20.0088747380311));
#126917=CARTESIAN_POINT('Ctrl Pts',(-0.92068672704484,-21.2299518994037,
-19.9999937855307));
#126918=CARTESIAN_POINT('Ctrl Pts',(-1.52967816675004,-21.2123482058898,
-19.9631869600305));
#126919=CARTESIAN_POINT('Ctrl Pts',(-2.13554281752667,-21.1947445005874,
-19.8981187308147));
#126920=CARTESIAN_POINT('Ctrl Pts',(-2.80069593468683,-21.1754181387663,
-19.8266830802359));
#126921=CARTESIAN_POINT('Ctrl Pts',(-3.46207995427422,-21.1560917627363,
-19.7211841955603));
#126922=CARTESIAN_POINT('Ctrl Pts',(-4.11645532211107,-21.136765365835,
-19.5828489067353));
#126923=CARTESIAN_POINT('Ctrl Pts',(-4.84695909927037,-21.1151905837922,
-19.4284200330827));
#126924=CARTESIAN_POINT('Ctrl Pts',(-5.56919008560869,-21.0936150699019,
-19.2329702728344));
#126925=CARTESIAN_POINT('Ctrl Pts',(-6.27857861207152,-21.0720391903651,
-18.9980995272936));
#126926=CARTESIAN_POINT('Ctrl Pts',(-6.9950726657499,-21.0502471979458,
-18.7608762197754));
#126927=CARTESIAN_POINT('Ctrl Pts',(-7.69846476818058,-21.0284548325192,
-18.4834385073086));
#126928=CARTESIAN_POINT('Ctrl Pts',(-8.38405138279163,-21.0066624714063,
-18.1674880972195));
#126929=CARTESIAN_POINT('Ctrl Pts',(-9.06583927477276,-20.9849908581808,
-17.8532883163684));
#126930=CARTESIAN_POINT('Ctrl Pts',(-9.73001754349128,-20.9633192492214,
-17.5010018230852));
#126931=CARTESIAN_POINT('Ctrl Pts',(-10.3719789047938,-20.9416480156103,
-17.1123496447362));
#126932=CARTESIAN_POINT('Ctrl Pts',(-10.6823667589109,-20.9311699898254,
-16.9244365974604));
#126933=CARTESIAN_POINT('Ctrl Pts',(-10.9875612935062,-20.9206920517862,
-16.7280229622962));
#126934=CARTESIAN_POINT('Ctrl Pts',(-11.287044273094,-20.9102142434353,
-16.5233068728964));
#126935=CARTESIAN_POINT('Ctrl Pts',(-11.908690053889,-20.8884651431616,
-16.0983715613427));
#126936=CARTESIAN_POINT('Ctrl Pts',(-12.5057240499511,-20.8667166016696,
-15.6376619827828));
#126937=CARTESIAN_POINT('Ctrl Pts',(-13.0748764492943,-20.84496899408,-15.1449315272275));
#126938=CARTESIAN_POINT('Ctrl Pts',(-13.3768383801555,-20.8334308725031,
-14.883515006933));
#126939=CARTESIAN_POINT('Ctrl Pts',(-13.6709528806941,-20.821893013801,
-14.6130858015866));
#126940=CARTESIAN_POINT('Ctrl Pts',(-13.9567367852027,-20.8103554739948,
-14.334207497048));
#126941=CARTESIAN_POINT('Ctrl Pts',(-14.4624041247634,-20.7899408986222,
-13.840758957461));
#126942=CARTESIAN_POINT('Ctrl Pts',(-14.9424046308598,-20.76952495646,-13.3204490019482));
#126943=CARTESIAN_POINT('Ctrl Pts',(-15.3939397026975,-20.7491081953928,
-12.7763140685686));
#126944=CARTESIAN_POINT('Ctrl Pts',(-15.8499678828663,-20.7284882724342,
-12.2267645896642));
#126945=CARTESIAN_POINT('Ctrl Pts',(-16.2769606326187,-20.7078675141928,
-11.6529142462502));
#126946=CARTESIAN_POINT('Ctrl Pts',(-16.6720659029844,-20.6872464850795,
-11.0579341904547));
#126947=CARTESIAN_POINT('Ctrl Pts',(-17.0653294699993,-20.6667215767249,
-10.4657275139191));
#126948=CARTESIAN_POINT('Ctrl Pts',(-17.4270015494016,-20.6461964000181,
-9.85258837281512));
#126949=CARTESIAN_POINT('Ctrl Pts',(-17.7543096454703,-20.6256715115121,
-9.22167605521507));
#126950=CARTESIAN_POINT('Ctrl Pts',(-18.0832102598389,-20.6050467591135,
-8.58769403227187));
#126951=CARTESIAN_POINT('Ctrl Pts',(-18.377411345166,-20.584422297727,-7.93576632038016));
#126952=CARTESIAN_POINT('Ctrl Pts',(-18.6359415820097,-20.5637986920667,
-7.27005033526777));
#126953=CARTESIAN_POINT('Ctrl Pts',(-18.8924243532594,-20.5433384178741,
-6.60960657901168));
#126954=CARTESIAN_POINT('Ctrl Pts',(-19.1137988974855,-20.5228789859067,
-5.93559299013866));
#126955=CARTESIAN_POINT('Ctrl Pts',(-19.2991670936321,-20.5024209475719,
-5.25207637419579));
#126956=CARTESIAN_POINT('Ctrl Pts',(-19.3549556254928,-20.4962638831607,
-5.04636477264486));
#126957=CARTESIAN_POINT('Ctrl Pts',(-19.4074831547867,-20.4901069449812,
-4.8397924125975));
#126958=CARTESIAN_POINT('Ctrl Pts',(-19.4567261301747,-20.4839501480649,
-4.63247009922807));
#126959=CARTESIAN_POINT('Ctrl Pts',(-19.6200228808631,-20.4635333287491,
-3.94495965024208));
#126960=CARTESIAN_POINT('Ctrl Pts',(-19.7473465629958,-20.4431152746306,
-3.24856874481482));
#126961=CARTESIAN_POINT('Ctrl Pts',(-19.8376701240342,-20.4226964193086,
-2.54730454480089));
#126962=CARTESIAN_POINT('Ctrl Pts',(-19.9288396549571,-20.4020863211206,
-1.83947230885651));
#126963=CARTESIAN_POINT('Ctrl Pts',(-19.9823124382384,-20.3814754066515,
-1.12667594147183));
#126964=CARTESIAN_POINT('Ctrl Pts',(-19.9970807109723,-20.3608641218065,
-0.413056779255297));
#126965=CARTESIAN_POINT('Ctrl Pts',(-20.0017944390899,-20.3542854247129,
-0.185284258339284));
#126966=CARTESIAN_POINT('Ctrl Pts',(-20.0025655113789,-20.347706689887,
0.0425719846513661));
#126967=CARTESIAN_POINT('Ctrl Pts',(-19.9993622589138,-20.3411279318282,
0.270377080893288));
#126968=CARTESIAN_POINT('Ctrl Pts',(-19.989342475863,-20.3205495574383,
0.982952086158235));
#126969=CARTESIAN_POINT('Ctrl Pts',(-19.9404323463187,-20.2999709557284,
1.69502635633786));
#126970=CARTESIAN_POINT('Ctrl Pts',(-19.8537047014643,-20.279392570456,
2.40250065183865));
#126971=CARTESIAN_POINT('Ctrl Pts',(-19.7673734122836,-20.2589082308569,
3.10674170548878));
#126972=CARTESIAN_POINT('Ctrl Pts',(-19.6435697576853,-20.2384241057212,
3.80642384601878));
#126973=CARTESIAN_POINT('Ctrl Pts',(-19.4834017283154,-20.2179406327481,
4.4975148898268));
#126974=CARTESIAN_POINT('Ctrl Pts',(-19.3260020573455,-20.1978111979353,
5.17666105484835));
#126975=CARTESIAN_POINT('Ctrl Pts',(-19.1334845523685,-20.1776823929351,
5.84750976775735));
#126976=CARTESIAN_POINT('Ctrl Pts',(-18.9069441117006,-20.1575546331483,
6.50625724971539));
#126977=CARTESIAN_POINT('Ctrl Pts',(-18.6627118413329,-20.1358549822795,
7.21645006404619));
#126978=CARTESIAN_POINT('Ctrl Pts',(-18.3787200128937,-20.114154905814,
7.91320457286949));
#126979=CARTESIAN_POINT('Ctrl Pts',(-18.0561747095138,-20.092454494392,
8.59172748637165));
#126980=CARTESIAN_POINT('Ctrl Pts',(-17.8785122390882,-20.0805016038613,
8.96546741000396));
#126981=CARTESIAN_POINT('Ctrl Pts',(-17.6891537388567,-20.0685486117064,
9.33367591827713));
#126982=CARTESIAN_POINT('Ctrl Pts',(-17.4883074411209,-20.056595533076,
9.69555282045431));
#126983=CARTESIAN_POINT('Ctrl Pts',(-17.1242735650117,-20.0349305803517,
10.3514546362166));
#126984=CARTESIAN_POINT('Ctrl Pts',(-16.7224976765321,-20.0132653435421,
10.9865545728333));
#126985=CARTESIAN_POINT('Ctrl Pts',(-16.2863052234928,-19.9915999128469,
11.5972388511431));
#126986=CARTESIAN_POINT('Ctrl Pts',(-15.8481429952349,-19.9698366445385,
12.2106808817923));
#126987=CARTESIAN_POINT('Ctrl Pts',(-15.3752533094057,-19.9480731805895,
12.7994854928018));
#126988=CARTESIAN_POINT('Ctrl Pts',(-14.8710502927037,-19.9263096124237,
13.3600194380248));
#126989=CARTESIAN_POINT('Ctrl Pts',(-14.3737087420471,-19.9048422146081,
13.9129253356062));
#126990=CARTESIAN_POINT('Ctrl Pts',(-13.8459010466603,-19.8833747153922,
14.4383241705782));
#126991=CARTESIAN_POINT('Ctrl Pts',(-13.2909355631562,-19.8619072025184,
14.932767792694));
#126992=CARTESIAN_POINT('Ctrl Pts',(-13.0260211581562,-19.8516596221393,
15.1687919092423));
#126993=CARTESIAN_POINT('Ctrl Pts',(-12.7549188225818,-19.8414120386482,
15.3977630195842));
#126994=CARTESIAN_POINT('Ctrl Pts',(-12.4779902907261,-19.8311644615897,
15.619309848602));
#126995=CARTESIAN_POINT('Ctrl Pts',(-11.9457622474101,-19.8114696766212,
16.0450999776322));
#126996=CARTESIAN_POINT('Ctrl Pts',(-11.3917034571781,-19.7917748693852,
16.443714302462));
#126997=CARTESIAN_POINT('Ctrl Pts',(-10.8182976904719,-19.7720800471832,
16.8124555134779));
#126998=CARTESIAN_POINT('Ctrl Pts',(-10.1232644925878,-19.7482076760777,
17.2594119236936));
#126999=CARTESIAN_POINT('Ctrl Pts',(-9.3998056510422,-19.7243352829843,
17.6624763605829));
#127000=CARTESIAN_POINT('Ctrl Pts',(-8.65407339217151,-19.7004628809122,
18.0195097418342));
#127001=CARTESIAN_POINT('Ctrl Pts',(-7.90205352704563,-19.6763891998116,
18.3795534331459));
#127002=CARTESIAN_POINT('Ctrl Pts',(-7.1273840633972,-19.6523155095807,
18.6927861653799));
#127003=CARTESIAN_POINT('Ctrl Pts',(-6.33640273099976,-19.62824182356,18.957059410894));
#127004=CARTESIAN_POINT('Ctrl Pts',(-5.55641502042367,-19.6045027307708,
19.217659598651));
#127005=CARTESIAN_POINT('Ctrl Pts',(-4.76056674771328,-19.5807636420753,
19.4306515662593));
#127006=CARTESIAN_POINT('Ctrl Pts',(-3.95494745824415,-19.5570245702639,
19.5940233035265));
#127007=CARTESIAN_POINT('Ctrl Pts',(-3.36377073886452,-19.5396044479084,
19.7139081783544));
#127008=CARTESIAN_POINT('Ctrl Pts',(-2.76733277510311,-19.5221843346446,
19.8070741921467));
#127009=CARTESIAN_POINT('Ctrl Pts',(-2.16803942512791,-19.504764235528,
19.8727442445399));
#127010=CARTESIAN_POINT('Ctrl Pts',(-1.97083803621469,-19.4990320381977,
19.8943534039649));
#127011=CARTESIAN_POINT('Ctrl Pts',(-1.77330457344395,-19.4932998405973,
19.9129879900242));
#127012=CARTESIAN_POINT('Ctrl Pts',(-1.5755242236456,-19.4875676427073,
19.928618620925));
#127013=CARTESIAN_POINT('Ctrl Pts',(-0.706077562994002,-19.4623687778113,
19.9973312096857));
#127014=CARTESIAN_POINT('Ctrl Pts',(0.168141438764984,-19.4371699073196,
20.0079881190504));
#127015=CARTESIAN_POINT('Ctrl Pts',(1.03959447269326,-19.4119710295921,
19.9617930348871));
#127016=CARTESIAN_POINT('Ctrl Pts',(1.92109545660756,-19.3864816060138,
19.9150653162878));
#127017=CARTESIAN_POINT('Ctrl Pts',(2.79976519857584,-19.3609921750321,
19.8101671148806));
#127018=CARTESIAN_POINT('Ctrl Pts',(3.66779503698574,-19.3355027349505,
19.6483977786646));
#127019=CARTESIAN_POINT('Ctrl Pts',(4.52516415201742,-19.3103263438653,
19.4886152153314));
#127020=CARTESIAN_POINT('Ctrl Pts',(5.37215202167281,-19.2851499439022,
19.2733501549487));
#127021=CARTESIAN_POINT('Ctrl Pts',(6.2012443066074,-19.2599735334247,19.0039034565623));
#127022=CARTESIAN_POINT('Ctrl Pts',(6.82605996443925,-19.2410002348424,
18.8008446184063));
#127023=CARTESIAN_POINT('Ctrl Pts',(7.44071220701422,-19.2220269302885,
18.5670151822692));
#127024=CARTESIAN_POINT('Ctrl Pts',(8.04199433341074,-19.2030536190633,
18.302989154537));
#127025=CARTESIAN_POINT('Ctrl Pts',(8.30280663063602,-19.1948237504718,
18.188465153578));
#127026=CARTESIAN_POINT('Ctrl Pts',(8.56110350342199,-19.1865938806252,
18.0682599176002));
#127027=CARTESIAN_POINT('Ctrl Pts',(8.81667545480233,-19.1783640094664,
17.9425384398363));
#127028=CARTESIAN_POINT('Ctrl Pts',(9.54118394478875,-19.155033548147,17.5861367395649));
#127029=CARTESIAN_POINT('Ctrl Pts',(10.2441536668135,-19.1317030154118,
17.1852228796017));
#127030=CARTESIAN_POINT('Ctrl Pts',(10.9207324411611,-19.1083724518689,
16.7434670180812));
#127031=CARTESIAN_POINT('Ctrl Pts',(11.6048376220021,-19.0847823541645,
16.2967969702002));
#127032=CARTESIAN_POINT('Ctrl Pts',(12.2619605543571,-19.0611922249638,
15.8083717547688));
#127033=CARTESIAN_POINT('Ctrl Pts',(12.8871049151054,-19.0376021062481,
15.2820355258486));
#127034=CARTESIAN_POINT('Ctrl Pts',(13.5070211877555,-19.0142092719145,
14.7601010517019));
#127035=CARTESIAN_POINT('Ctrl Pts',(14.0954907399367,-18.9908164478913,
14.2008877127071));
#127036=CARTESIAN_POINT('Ctrl Pts',(14.6476730827232,-18.9674236751132,
13.6081833899936));
#127037=CARTESIAN_POINT('Ctrl Pts',(15.0323029999805,-18.9511291297052,
13.1953273514378));
#127038=CARTESIAN_POINT('Ctrl Pts',(15.3993269953199,-18.9348346091611,
12.7662222998909));
#127039=CARTESIAN_POINT('Ctrl Pts',(15.7471213289493,-18.9185401273158,
12.3221571782716));
#127040=CARTESIAN_POINT('Ctrl Pts',(16.2208061001666,-18.8963475636116,
11.7173546694303));
#127041=CARTESIAN_POINT('Ctrl Pts',(16.6588191437306,-18.8741550716912,
11.0848019177902));
#127042=CARTESIAN_POINT('Ctrl Pts',(17.0590722790261,-18.8519626865122,
10.4293190598045));
#127043=CARTESIAN_POINT('Ctrl Pts',(17.4420538942371,-18.8307279358713,
9.80212126531587));
#127044=CARTESIAN_POINT('Ctrl Pts',(17.7907214645495,-18.8094922113818,
9.1535054757031));
#127045=CARTESIAN_POINT('Ctrl Pts',(18.1031239871067,-18.7882559793993,
8.48766375214558));
#127046=CARTESIAN_POINT('Ctrl Pts',(18.4185953766995,-18.7668111345933,
7.81528117322077));
#127047=CARTESIAN_POINT('Ctrl Pts',(18.6970852598038,-18.7453657722753,
7.12533339139126));
#127048=CARTESIAN_POINT('Ctrl Pts',(18.9366262554436,-18.7239203726856,
6.4221705523959));
#127049=CARTESIAN_POINT('Ctrl Pts',(19.1749953505583,-18.7025798898972,
5.72244777967422));
#127050=CARTESIAN_POINT('Ctrl Pts',(19.3747953681371,-18.6812393702011,
5.0096398365831));
#127051=CARTESIAN_POINT('Ctrl Pts',(19.5341347327415,-18.6598992868222,
4.28805307574836));
#127052=CARTESIAN_POINT('Ctrl Pts',(19.5985848374073,-18.6512675804591,
3.99618331477175));
#127053=CARTESIAN_POINT('Ctrl Pts',(19.6564158763645,-18.6426359454804,
3.70287743117338));
#127054=CARTESIAN_POINT('Ctrl Pts',(19.7075050782076,-18.6340044132021,
3.40842081478613));
#127055=CARTESIAN_POINT('Ctrl Pts',(19.8342237848491,-18.6125952588764,
2.67806762380716));
#127056=CARTESIAN_POINT('Ctrl Pts',(19.9194625209807,-18.5911867363737,
1.94063550381209));
#127057=CARTESIAN_POINT('Ctrl Pts',(19.9636104622245,-18.5697793235577,
1.20086409827998));
#127058=CARTESIAN_POINT('Ctrl Pts',(19.9940153075071,-18.5550359616651,
0.691380881262046));
#127059=CARTESIAN_POINT('Ctrl Pts',(20.0049313456159,-18.5402931261108,
0.180788124179387));
#127060=CARTESIAN_POINT('Ctrl Pts',(19.9964996881194,-18.5255509729969,
-0.329369429902883));
#127061=CARTESIAN_POINT('Ctrl Pts',(19.9848751002325,-18.5052262083128,
-1.03271528165082));
#127062=CARTESIAN_POINT('Ctrl Pts',(19.9364626325727,-18.4848999178976,
-1.73583501830601));
#127063=CARTESIAN_POINT('Ctrl Pts',(19.8514848569991,-18.4645726935022,
-2.43465615126354));
#127064=CARTESIAN_POINT('Ctrl Pts',(19.7656697382523,-18.4440451712939,
-3.14036323882574));
#127065=CARTESIAN_POINT('Ctrl Pts',(19.6425651351501,-18.4235166966093,
-3.84168567567727));
#127066=CARTESIAN_POINT('Ctrl Pts',(19.4824527504386,-18.4029878788722,
-4.53442202491446));
#127067=CARTESIAN_POINT('Ctrl Pts',(19.3432937307765,-18.3851455979252,
-5.13650231631607));
#127068=CARTESIAN_POINT('Ctrl Pts',(19.1761801370251,-18.3673030578389,
-5.73209625149552));
#127069=CARTESIAN_POINT('Ctrl Pts',(18.981328690844,-18.3494606587221,-6.31844919220994));
#127070=CARTESIAN_POINT('Ctrl Pts',(18.7571577303203,-18.3289334939181,
-6.99303131362572));
#127071=CARTESIAN_POINT('Ctrl Pts',(18.4962727190674,-18.3084065156989,
-7.6553811365088));
#127072=CARTESIAN_POINT('Ctrl Pts',(18.200940226233,-18.2878803333253,-8.30195006303307));
#127073=CARTESIAN_POINT('Ctrl Pts',(17.9077633125011,-18.2675039678898,
-8.94379979847551));
#127074=CARTESIAN_POINT('Ctrl Pts',(17.5806404821396,-18.2471283867241,
-9.57009742289372));
#127075=CARTESIAN_POINT('Ctrl Pts',(17.2218302122095,-18.2267541858483,
-10.177401268412));
#127076=CARTESIAN_POINT('Ctrl Pts',(17.0597651351576,-18.2175516999901,
-10.4517042991948));
#127077=CARTESIAN_POINT('Ctrl Pts',(16.8912360477567,-18.2083494957235,
-10.7221329019198));
#127078=CARTESIAN_POINT('Ctrl Pts',(16.716453388256,-18.1991476279697,-10.988372570552));
#127079=CARTESIAN_POINT('Ctrl Pts',(16.3260276416037,-18.178592693638,-11.5830930177124));
#127080=CARTESIAN_POINT('Ctrl Pts',(15.9040349875279,-18.1580365377348,
-12.1574586877637));
#127081=CARTESIAN_POINT('Ctrl Pts',(15.4526779749156,-18.1374795785922,
-12.7078709250179));
#127082=CARTESIAN_POINT('Ctrl Pts',(14.997155425524,-18.1167329009629,-13.26336287158));
#127083=CARTESIAN_POINT('Ctrl Pts',(14.5117244424287,-18.0959854052007,
-13.7944563876543));
#127084=CARTESIAN_POINT('Ctrl Pts',(13.9986972194153,-18.0752375213352,
-14.2974732632628));
#127085=CARTESIAN_POINT('Ctrl Pts',(13.9136477104227,-18.0717979429732,
-14.3808632596732));
#127086=CARTESIAN_POINT('Ctrl Pts',(13.8278398739867,-18.068358353945,-14.4634816909167));
#127087=CARTESIAN_POINT('Ctrl Pts',(13.7412843578683,-18.0649187562099,
-14.5453118787465));
#127088=CARTESIAN_POINT('Ctrl Pts',(13.2202831864699,-18.0442148827942,
-15.0378700151541));
#127089=CARTESIAN_POINT('Ctrl Pts',(12.6721894795111,-18.023510693912,-15.5018656099167));
#127090=CARTESIAN_POINT('Ctrl Pts',(12.100751454994,-18.002806616853,-15.9351689155993));
#127091=CARTESIAN_POINT('Ctrl Pts',(11.5024788509658,-17.9811302817743,
-16.3888200306854));
#127092=CARTESIAN_POINT('Ctrl Pts',(10.8786186886476,-17.9594540692674,
-16.8088276449937));
#127093=CARTESIAN_POINT('Ctrl Pts',(10.2335053618136,-17.9377784696863,
-17.1927988191411));
#127094=CARTESIAN_POINT('Ctrl Pts',(9.62545879930461,-17.9173483014237,
-17.5547078711346));
#127095=CARTESIAN_POINT('Ctrl Pts',(8.99853222503007,-17.8969186776749,
-17.8846026912464));
#127096=CARTESIAN_POINT('Ctrl Pts',(8.35637012304103,-17.8764900090394,
-18.1805289729));
#127097=CARTESIAN_POINT('Ctrl Pts',(8.31722366163409,-17.8752446691387,
-18.1985687586927));
#127098=CARTESIAN_POINT('Ctrl Pts',(8.27802058472293,-17.8739993327873,
-18.2164823276031));
#127099=CARTESIAN_POINT('Ctrl Pts',(8.23876171866364,-17.8727540000784,
-18.2342692432326));
#127100=CARTESIAN_POINT('Ctrl Pts',(7.54250482438414,-17.8506679957864,
-18.5497206018205));
#127101=CARTESIAN_POINT('Ctrl Pts',(6.82810422671541,-17.8285815868845,
-18.82560116799));
#127102=CARTESIAN_POINT('Ctrl Pts',(6.10006609271893,-17.8064948618912,
-19.0593087365024));
#127103=CARTESIAN_POINT('Ctrl Pts',(5.81323577242713,-17.7977931990137,
-19.1513841561827));
#127104=CARTESIAN_POINT('Ctrl Pts',(5.52428904825181,-17.7890914870733,
-19.2369139980802));
#127105=CARTESIAN_POINT('Ctrl Pts',(5.23350280995447,-17.7803897314835,
-19.3157408991377));
#127106=CARTESIAN_POINT('Ctrl Pts',(4.49701948611311,-17.7583505252352,
-19.5153882360918));
#127107=CARTESIAN_POINT('Ctrl Pts',(3.74873494250695,-17.7363110389885,
-19.6720343928088));
#127108=CARTESIAN_POINT('Ctrl Pts',(2.99380750676856,-17.7142713606964,
-19.7855351725218));
#127109=CARTESIAN_POINT('Ctrl Pts',(2.23483176109153,-17.6921134942919,
-19.8996446019048));
#127110=CARTESIAN_POINT('Ctrl Pts',(1.46914269054546,-17.6699554337769,
-19.9701446127732));
#127111=CARTESIAN_POINT('Ctrl Pts',(0.701992121299944,-17.6477972685239,
-19.9969404874646));
#127112=CARTESIAN_POINT('Ctrl Pts',(-0.0547820641134487,-17.6259388118768,
-20.023373924465));
#127113=CARTESIAN_POINT('Ctrl Pts',(-0.812977517739063,-17.6040802533053,
-20.0072776009156));
#127114=CARTESIAN_POINT('Ctrl Pts',(-1.56755753993097,-17.5822216786037,
-19.9486103811964));
#127115=CARTESIAN_POINT('Ctrl Pts',(-1.98018483025117,-17.5702687456025,
-19.9165293623629));
#127116=CARTESIAN_POINT('Ctrl Pts',(-2.39173119153902,-17.5583158077779,
-19.8717195112978));
#127117=CARTESIAN_POINT('Ctrl Pts',(-2.80137522995605,-17.5463628791599,
-19.8141803797707));
#127118=CARTESIAN_POINT('Ctrl Pts',(-3.37811284116214,-17.5295343576837,
-19.7331710688675));
#127119=CARTESIAN_POINT('Ctrl Pts',(-3.95134325823253,-17.5127058213286,
-19.6268928706795));
#127120=CARTESIAN_POINT('Ctrl Pts',(-4.51878286547703,-17.4958772739877,
-19.4952849543163));
#127121=CARTESIAN_POINT('Ctrl Pts',(-5.3405699725531,-17.4715055469191,
-19.304685483508));
#127122=CARTESIAN_POINT('Ctrl Pts',(-6.15021088955727,-17.447133796809,
-19.0609570951771));
#127123=CARTESIAN_POINT('Ctrl Pts',(-6.94151901852404,-17.4227620354883,
-18.7672039384398));
#127124=CARTESIAN_POINT('Ctrl Pts',(-7.73999481646184,-17.3981695147554,
-18.4707899656315));
#127125=CARTESIAN_POINT('Ctrl Pts',(-8.51980319367855,-17.3735769826083,
-18.123441301791));
#127126=CARTESIAN_POINT('Ctrl Pts',(-9.27459971426787,-17.3489844512023,
-17.7283994435687));
#127127=CARTESIAN_POINT('Ctrl Pts',(-10.0186012441268,-17.3247436386256,
-17.3390074168987));
#127128=CARTESIAN_POINT('Ctrl Pts',(-10.7383003374608,-17.3005028267687,
-16.9032772380147));
#127129=CARTESIAN_POINT('Ctrl Pts',(-11.4276464382044,-17.2762620272713,
-16.4243558741247));
#127130=CARTESIAN_POINT('Ctrl Pts',(-11.9613165853278,-17.2574955600058,
-16.0535899635726));
#127131=CARTESIAN_POINT('Ctrl Pts',(-12.4767954368747,-17.2387291001476,
-15.6569388849468));
#127132=CARTESIAN_POINT('Ctrl Pts',(-12.97129145864,-17.2199626530987,-15.2358774000827));
#127133=CARTESIAN_POINT('Ctrl Pts',(-13.0468135495795,-17.2170965404137,
-15.1715706264154));
#127134=CARTESIAN_POINT('Ctrl Pts',(-13.1218504456958,-17.2142304277766,
-15.1066909252786));
#127135=CARTESIAN_POINT('Ctrl Pts',(-13.1963920853104,-17.2113643151792,
-15.0412433719895));
#127136=CARTESIAN_POINT('Ctrl Pts',(-13.8467752630776,-17.1863571993098,
-14.4702069968114));
#127137=CARTESIAN_POINT('Ctrl Pts',(-14.4594536968581,-17.1613500864615,
-13.8559375147672));
#127138=CARTESIAN_POINT('Ctrl Pts',(-15.030130646035,-17.1363429712195,
-13.2045357133303));
#127139=CARTESIAN_POINT('Ctrl Pts',(-15.6077105220891,-17.1110333691009,
-12.5452545345864));
#127140=CARTESIAN_POINT('Ctrl Pts',(-16.1422659497732,-17.0857237645307,
-11.8479381489385));
#127141=CARTESIAN_POINT('Ctrl Pts',(-16.6293757352877,-17.0604141518969,
-11.1189539851061));
#127142=CARTESIAN_POINT('Ctrl Pts',(-17.1110914563656,-17.0353848080761,
-10.398042308565));
#127143=CARTESIAN_POINT('Ctrl Pts',(-17.5464059496613,-17.0103554563691,
-9.64616129527662));
#127144=CARTESIAN_POINT('Ctrl Pts',(-17.9310850195643,-16.9853260913464,
-8.86949666936378));
#127145=CARTESIAN_POINT('Ctrl Pts',(-18.2306565649953,-16.9658342963732,
-8.2646636007879));
#127146=CARTESIAN_POINT('Ctrl Pts',(-18.4995203555415,-16.9463424933245,
-7.64480087562863));
#127147=CARTESIAN_POINT('Ctrl Pts',(-18.7356977513933,-16.9268506796363,
-7.01283607216293));
#127148=CARTESIAN_POINT('Ctrl Pts',(-18.8701461644982,-16.9157545990421,
-6.65307825258966));
#127149=CARTESIAN_POINT('Ctrl Pts',(-18.9940023852952,-16.904658515,-6.28939863210966));
#127150=CARTESIAN_POINT('Ctrl Pts',(-19.1071985026841,-16.8935624270375,
-5.92244750364055));
#127151=CARTESIAN_POINT('Ctrl Pts',(-19.3400680962491,-16.8707353058113,
-5.16754740533409));
#127152=CARTESIAN_POINT('Ctrl Pts',(-19.5279414098904,-16.8479077919017,
-4.39840301751697));
#127153=CARTESIAN_POINT('Ctrl Pts',(-19.670107401641,-16.8250800942577,
-3.62067754779506));
#127154=CARTESIAN_POINT('Ctrl Pts',(-19.8138078558878,-16.8020060068444,
-2.83455773178208));
#127155=CARTESIAN_POINT('Ctrl Pts',(-19.9108087765127,-16.7789317317095,
-2.03967159275928));
#127156=CARTESIAN_POINT('Ctrl Pts',(-19.9604254998473,-16.7558574846443,
-1.2418882639638));
#127157=CARTESIAN_POINT('Ctrl Pts',(-20.0096654704902,-16.7329584463416,
-0.45016271158586));
#127158=CARTESIAN_POINT('Ctrl Pts',(-20.0122380619709,-16.710059435684,
0.344415168400237));
#127159=CARTESIAN_POINT('Ctrl Pts',(-19.9675244264871,-16.6871606635825,
1.13610407743079));
#127160=CARTESIAN_POINT('Ctrl Pts',(-19.9383455958996,-16.6722175844841,
1.65273745569846));
#127161=CARTESIAN_POINT('Ctrl Pts',(-19.8890309908483,-16.6572746069745,
2.16814050439031));
#127162=CARTESIAN_POINT('Ctrl Pts',(-19.8194204988766,-16.6423317896651,
2.68071975859136));
#127163=CARTESIAN_POINT('Ctrl Pts',(-19.712226678269,-16.619321211336,3.47004514713166));
#127164=CARTESIAN_POINT('Ctrl Pts',(-19.5569029532705,-16.596311012892,
4.25267286795249));
#127165=CARTESIAN_POINT('Ctrl Pts',(-19.3556838943961,-16.5733014083645,
5.02318009290255));
#127166=CARTESIAN_POINT('Ctrl Pts',(-19.3377739993456,-16.5712533936061,
5.09176059224326));
#127167=CARTESIAN_POINT('Ctrl Pts',(-19.319500539283,-16.5692053835529,
5.16024508877663));
#127168=CARTESIAN_POINT('Ctrl Pts',(-19.3008651064224,-16.5671573783558,
5.22862977033126));
#127169=CARTESIAN_POINT('Ctrl Pts',(-19.1100303314262,-16.5461849322683,
5.928918055304));
#127170=CARTESIAN_POINT('Ctrl Pts',(-18.8810964139908,-16.5252112208521,
6.6192378907608));
#127171=CARTESIAN_POINT('Ctrl Pts',(-18.6156482955916,-16.5042368054547,
7.29541931899876));
#127172=CARTESIAN_POINT('Ctrl Pts',(-18.3476367672537,-16.4830598419089,
7.97813057387059));
#127173=CARTESIAN_POINT('Ctrl Pts',(-18.042402671694,-16.4618821607204,
8.64642813603057));
#127174=CARTESIAN_POINT('Ctrl Pts',(-17.7016301110635,-16.4407043396629,
9.29602711251466));
#127175=CARTESIAN_POINT('Ctrl Pts',(-17.3623337569425,-16.4196182596694,
9.94281206478288));
#127176=CARTESIAN_POINT('Ctrl Pts',(-16.9878065610279,-16.3985320410163,
10.5710592086965));
#127177=CARTESIAN_POINT('Ctrl Pts',(-16.5797578058028,-16.3774462539998,
11.1765593394063));
#127178=CARTESIAN_POINT('Ctrl Pts',(-16.4529899077278,-16.3708955640023,
11.364669161753));
#127179=CARTESIAN_POINT('Ctrl Pts',(-16.3229869985638,-16.3643449156642,
11.5505837571555));
#127180=CARTESIAN_POINT('Ctrl Pts',(-16.1898011678422,-16.3577943260852,
11.7341775198084));
#127181=CARTESIAN_POINT('Ctrl Pts',(-15.7598364081018,-16.3366470113954,
12.3268745628888));
#127182=CARTESIAN_POINT('Ctrl Pts',(-15.2966969202676,-16.3155003090912,
12.8953809531242));
#127183=CARTESIAN_POINT('Ctrl Pts',(-14.8039192745961,-16.2943547945011,
13.4367729533496));
#127184=CARTESIAN_POINT('Ctrl Pts',(-14.3874695105085,-16.2764845752655,
13.8943070414991));
#127185=CARTESIAN_POINT('Ctrl Pts',(-13.9498528817533,-16.2586152043017,
14.3324762970628));
#127186=CARTESIAN_POINT('Ctrl Pts',(-13.4932189659405,-16.2407470288712,
14.7495409202175));
#127187=CARTESIAN_POINT('Ctrl Pts',(-12.9766040080387,-16.2205317834018,
15.2213889702028));
#127188=CARTESIAN_POINT('Ctrl Pts',(-12.435192465556,-16.200314808559,15.6666375730318));
#127189=CARTESIAN_POINT('Ctrl Pts',(-11.8720115005086,-16.180096765702,
16.0826466088338));
#127190=CARTESIAN_POINT('Ctrl Pts',(-11.3034663612163,-16.1596861504543,
16.5026180387754));
#127191=CARTESIAN_POINT('Ctrl Pts',(-10.7127357674275,-16.1392744467511,
16.892789598639));
#127192=CARTESIAN_POINT('Ctrl Pts',(-10.1029755785484,-16.1188623350373,
17.2504779378384));
#127193=CARTESIAN_POINT('Ctrl Pts',(-9.64879437621254,-16.1036583292504,
17.5169028749234));
#127194=CARTESIAN_POINT('Ctrl Pts',(-9.18405638049556,-16.0884540970973,
17.7653065967439));
#127195=CARTESIAN_POINT('Ctrl Pts',(-8.71007715561126,-16.0732499197699,
17.9945951604323));
#127196=CARTESIAN_POINT('Ctrl Pts',(-8.07394789546208,-16.0528443374855,
18.3023241846641));
#127197=CARTESIAN_POINT('Ctrl Pts',(-7.42117272251292,-16.0324388539555,
18.575620178095));
#127198=CARTESIAN_POINT('Ctrl Pts',(-6.75580623535513,-16.0120341489455,
18.8136448256631));
#127199=CARTESIAN_POINT('Ctrl Pts',(-6.09494749602524,-15.9917676824349,
19.0500568956386));
#127200=CARTESIAN_POINT('Ctrl Pts',(-5.42166838078392,-15.9715019839308,
19.2516737905917));
#127201=CARTESIAN_POINT('Ctrl Pts',(-4.73995023756109,-15.9512377194777,
19.4177242086061));
#127202=CARTESIAN_POINT('Ctrl Pts',(-4.32621294919745,-15.9389392616636,
19.5185008277468));
#127203=CARTESIAN_POINT('Ctrl Pts',(-3.90936740282007,-15.9266413320567,
19.6061781501388));
#127204=CARTESIAN_POINT('Ctrl Pts',(-3.4903030206582,-15.9143440795478,
19.6805931495631));
#127205=CARTESIAN_POINT('Ctrl Pts',(-2.77369936980343,-15.8933156733687,
19.8078434302734));
#127206=CARTESIAN_POINT('Ctrl Pts',(-2.04993439038949,-15.8722862885156,
19.8964299002566));
#127207=CARTESIAN_POINT('Ctrl Pts',(-1.32341116978119,-15.8512562072881,
19.9453645044047));
#127208=CARTESIAN_POINT('Ctrl Pts',(-0.6031607484246,-15.8304076997171,
19.9938766073312));
#127209=CARTESIAN_POINT('Ctrl Pts',(0.119799555640179,-15.8095585077457,
20.0034184727612));
#127210=CARTESIAN_POINT('Ctrl Pts',(0.841162225350623,-15.7887089064323,
19.9730748631366));
#127211=CARTESIAN_POINT('Ctrl Pts',(1.56849400535085,-15.7676867794602,
19.9424801671166));
#127212=CARTESIAN_POINT('Ctrl Pts',(2.29420067948809,-15.7466642363439,
19.8713368878011));
#127213=CARTESIAN_POINT('Ctrl Pts',(3.01396052439688,-15.725641559025,19.7608915753932));
#127214=CARTESIAN_POINT('Ctrl Pts',(3.73558400104508,-15.7045644489268,
19.6501602934481));
#127215=CARTESIAN_POINT('Ctrl Pts',(4.45122888381789,-15.6834872039299,
19.4999234426714));
#127216=CARTESIAN_POINT('Ctrl Pts',(5.15654975207883,-15.6624101081678,
19.311488556237));
#127217=CARTESIAN_POINT('Ctrl Pts',(5.85239588091086,-15.64161614594,19.1255849595016));
#127218=CARTESIAN_POINT('Ctrl Pts',(6.53819266979466,-15.6208223289639,
18.9025030479886));
#127219=CARTESIAN_POINT('Ctrl Pts',(7.20979019561772,-15.6000289300793,
18.643543390646));
#127220=CARTESIAN_POINT('Ctrl Pts',(7.33975380772437,-15.5960051135477,
18.5934310373926));
#127221=CARTESIAN_POINT('Ctrl Pts',(7.46918578042954,-15.5919813126727,
18.541975271846));
#127222=CARTESIAN_POINT('Ctrl Pts',(7.59805618098867,-15.5879575294315,
18.4891856992951));
#127223=CARTESIAN_POINT('Ctrl Pts',(8.31029407428922,-15.5657189790246,
18.1974295335754));
#127224=CARTESIAN_POINT('Ctrl Pts',(9.00593792534452,-15.5434800480352,
17.8646984502365));
#127225=CARTESIAN_POINT('Ctrl Pts',(9.67988692385426,-15.5212408729517,
17.4924419459015));
#127226=CARTESIAN_POINT('Ctrl Pts',(9.85211232971774,-15.5155577263585,
17.3973130449221));
#127227=CARTESIAN_POINT('Ctrl Pts',(10.0229210053839,-15.5098745638251,
17.2996032362912));
#127228=CARTESIAN_POINT('Ctrl Pts',(10.1922279262907,-15.5041913876293,
17.1993372437099));
#127229=CARTESIAN_POINT('Ctrl Pts',(10.8531673719514,-15.4820054350152,
16.8079194020743));
#127230=CARTESIAN_POINT('Ctrl Pts',(11.4912187995327,-15.4598192741909,
16.3775425001389));
#127231=CARTESIAN_POINT('Ctrl Pts',(12.1025967154837,-15.4376330406714,
15.9118844044588));
#127232=CARTESIAN_POINT('Ctrl Pts',(12.7168964741118,-15.4153407766881,
15.4440008772388));
#127233=CARTESIAN_POINT('Ctrl Pts',(13.3042664092869,-15.3930484393132,
14.9404988097245));
#127234=CARTESIAN_POINT('Ctrl Pts',(13.8608967118905,-15.370756166011,14.4051522953445));
#127235=CARTESIAN_POINT('Ctrl Pts',(14.4089959294361,-15.3488055508592,
13.8780106642207));
#127236=CARTESIAN_POINT('Ctrl Pts',(14.927289952852,-15.3268549978306,13.3199939888678));
#127237=CARTESIAN_POINT('Ctrl Pts',(15.4121805041819,-15.3049046381654,
12.7347363064854));
#127238=CARTESIAN_POINT('Ctrl Pts',(15.7313540196005,-15.2904560714943,
12.3494973048192));
#127239=CARTESIAN_POINT('Ctrl Pts',(16.0360553714261,-15.2760075886031,
11.9524559904071));
#127240=CARTESIAN_POINT('Ctrl Pts',(16.3252696489547,-15.2615592269235,
11.5446538739194));
#127241=CARTESIAN_POINT('Ctrl Pts',(16.604785773241,-15.2475953587027,11.1505264883337));
#127242=CARTESIAN_POINT('Ctrl Pts',(16.8699393760277,-15.2336314525299,
10.7462030101805));
#127243=CARTESIAN_POINT('Ctrl Pts',(17.1197962970468,-15.2196675135225,
10.3325926865433));
#127244=CARTESIAN_POINT('Ctrl Pts',(17.5895200610604,-15.1934157132351,
9.5550172755391));
#127245=CARTESIAN_POINT('Ctrl Pts',(18.0051782899797,-15.1671637969003,
8.74461709580662));
#127246=CARTESIAN_POINT('Ctrl Pts',(18.3642203590977,-15.1409117985279,
7.9095603221531));
#127247=CARTESIAN_POINT('Ctrl Pts',(18.7291497370833,-15.1142293391147,
7.06081089916581));
#127248=CARTESIAN_POINT('Ctrl Pts',(19.0355905723541,-15.0875467949519,
6.18659069022035));
#127249=CARTESIAN_POINT('Ctrl Pts',(19.2809081956874,-15.0608642017525,
5.29550920546011));
#127250=CARTESIAN_POINT('Ctrl Pts',(19.5249267286805,-15.0343229074073,
4.40914648217099));
#127251=CARTESIAN_POINT('Ctrl Pts',(19.7084673961186,-15.0077815645436,
3.5061017396245));
#127252=CARTESIAN_POINT('Ctrl Pts',(19.828985335223,-14.9812402083082,2.59486407746839));
#127253=CARTESIAN_POINT('Ctrl Pts',(19.8987300802604,-14.9658805022151,
2.06752317794843));
#127254=CARTESIAN_POINT('Ctrl Pts',(19.9473692165106,-14.9505207916437,
1.53743864218173));
#127255=CARTESIAN_POINT('Ctrl Pts',(19.9744175538731,-14.9351610834057,
1.0062558766114));
#127256=CARTESIAN_POINT('',(3.00266900334982,-15.0372922568093,19.5485641604813));
#127257=CARTESIAN_POINT('Ctrl Pts',(19.9744175537867,-14.9351610035291,
1.00625587830852));
#127258=CARTESIAN_POINT('Ctrl Pts',(19.8051909257569,-14.950855306512,4.32957543396967));
#127259=CARTESIAN_POINT('Ctrl Pts',(17.8121743206501,-14.9773173080982,
10.3029223272156));
#127260=CARTESIAN_POINT('Ctrl Pts',(12.5332597995053,-15.0074535488299,
15.97781041979));
#127261=CARTESIAN_POINT('Ctrl Pts',(7.12577018074206,-15.0288796587751,
18.7689603686468));
#127262=CARTESIAN_POINT('Ctrl Pts',(4.20976226183375,-15.0360554281956,
19.3853038505825));
#127263=CARTESIAN_POINT('Ctrl Pts',(3.00266900334982,-15.0372922568093,
19.5485641604813));
#127264=CARTESIAN_POINT('',(-7.42110785435839,-15.136126503364,18.1381696698407));
#127265=CARTESIAN_POINT('Ctrl Pts',(3.00266872658557,-15.0372922570929,
19.5485641979139));
#127266=CARTESIAN_POINT('Ctrl Pts',(2.5635726581698,-15.0377993309701,19.6079909148825));
#127267=CARTESIAN_POINT('Ctrl Pts',(1.68105414544704,-15.0399127219594,
19.6975257940657));
#127268=CARTESIAN_POINT('Ctrl Pts',(0.571826863919764,-15.0452042785549,
19.7344871664968));
#127269=CARTESIAN_POINT('Ctrl Pts',(-0.316214789231264,-15.050963699366,
19.718665914574));
#127270=CARTESIAN_POINT('Ctrl Pts',(-0.871102045868441,-15.0551879190035,
19.6900476421623));
#127271=CARTESIAN_POINT('Ctrl Pts',(-1.31407123341372,-15.0589288364802,
19.6560397905022));
#127272=CARTESIAN_POINT('Ctrl Pts',(-1.64699698044679,-15.0619263812804,
19.6248245087974));
#127273=CARTESIAN_POINT('Ctrl Pts',(-1.92066091872853,-15.0645379787492,
19.594656093045));
#127274=CARTESIAN_POINT('Ctrl Pts',(-2.11864095774893,-15.0665126662288,
19.5702054824627));
#127275=CARTESIAN_POINT('Ctrl Pts',(-2.22130479256306,-15.0675548643174,
19.5569712565574));
#127276=CARTESIAN_POINT('Ctrl Pts',(-2.32754137950129,-15.0686521327926,
19.5426797003803));
#127277=CARTESIAN_POINT('Ctrl Pts',(-2.32182467173865,-15.0685957066774,
19.5434148061066));
#127278=CARTESIAN_POINT('Ctrl Pts',(-2.35668087243592,-15.0689657277956,
19.5386602398134));
#127279=CARTESIAN_POINT('Ctrl Pts',(-2.40628189005386,-15.0695109220886,
19.5317760348109));
#127280=CARTESIAN_POINT('Ctrl Pts',(-2.50717069273831,-15.0706459176194,
19.5174919707799));
#127281=CARTESIAN_POINT('Ctrl Pts',(-2.6565496803537,-15.0723780529573,
19.4952897878907));
#127282=CARTESIAN_POINT('Ctrl Pts',(-2.90026525093031,-15.0752593244535,
19.4569846937777));
#127283=CARTESIAN_POINT('Ctrl Pts',(-3.28483698141211,-15.0799125706768,
19.3910589241221));
#127284=CARTESIAN_POINT('Ctrl Pts',(-4.06923395530482,-15.0896897679867,
19.2346066841631));
#127285=CARTESIAN_POINT('Ctrl Pts',(-5.35930253916884,-15.1064476398371,
18.9157658625932));
#127286=CARTESIAN_POINT('Ctrl Pts',(-6.69303159343718,-15.1252152731659,
18.4495990602854));
#127287=CARTESIAN_POINT('Ctrl Pts',(-7.42110785435839,-15.136126503364,
18.1381696698407));
#127288=CARTESIAN_POINT('Origin',(-0.342545416787546,-15.4577865956801,
4.65882783143851));
#127289=CARTESIAN_POINT('Ctrl Pts',(-3.81251739554135,-38.3924887582899,
-19.2490417052415));
#127290=CARTESIAN_POINT('Ctrl Pts',(-3.76940291421967,-38.1954055641782,
-19.0315002489088));
#127291=CARTESIAN_POINT('Ctrl Pts',(-3.70258819030146,-37.5410220984671,
-18.694376028607));
#127292=CARTESIAN_POINT('Ctrl Pts',(-3.75485514102362,-36.821476048372,
-18.9580954669934));
#127293=CARTESIAN_POINT('Ctrl Pts',(-3.81175570255376,-36.5590508725335,
-19.2451984597829));
#127294=CARTESIAN_POINT('Ctrl Pts',(-6.96005568911028,-38.2979927397815,
-18.6252354952524));
#127295=CARTESIAN_POINT('Ctrl Pts',(-6.88131200873983,-38.1009095456697,
-18.4147553431762));
#127296=CARTESIAN_POINT('Ctrl Pts',(-6.75971525290222,-37.4465260799586,
-18.0884882656318));
#127297=CARTESIAN_POINT('Ctrl Pts',(-6.85396650704997,-36.7269800298636,
-18.3438869914367));
#127298=CARTESIAN_POINT('Ctrl Pts',(-6.95866771687369,-36.4645548540252,
-18.6215163709906));
#127299=CARTESIAN_POINT('Ctrl Pts',(-12.9398471986136,-38.1090124434589,
-15.804458889421));
#127300=CARTESIAN_POINT('Ctrl Pts',(-12.7935416958896,-37.911929249347,
-15.6258584094905));
#127301=CARTESIAN_POINT('Ctrl Pts',(-12.5665937837196,-37.2575457836359,
-15.3491922365171));
#127302=CARTESIAN_POINT('Ctrl Pts',(-12.7445649792279,-36.5379997335409,
-15.5653941530712));
#127303=CARTESIAN_POINT('Ctrl Pts',(-12.9372608597826,-36.2755745577025,
-15.8013044188037));
#127304=CARTESIAN_POINT('Ctrl Pts',(-18.8563182035656,-37.8255478693216,
-7.8398037118134));
#127305=CARTESIAN_POINT('Ctrl Pts',(-18.6430776313736,-37.62846467521,-7.7512769213653));
#127306=CARTESIAN_POINT('Ctrl Pts',(-18.3127794766352,-36.9740812094987,
-7.6140705556158));
#127307=CARTESIAN_POINT('Ctrl Pts',(-18.5708355280708,-36.2545351594038,
-7.72143465137978));
#127308=CARTESIAN_POINT('Ctrl Pts',(-18.8525521211262,-35.9921099835654,
-7.83823961362117));
#127309=CARTESIAN_POINT('Ctrl Pts',(-20.3204267899712,-37.5420950358786,
1.9706623469351));
#127310=CARTESIAN_POINT('Ctrl Pts',(-20.0906451856026,-37.3450118417669,
1.9482569552319));
#127311=CARTESIAN_POINT('Ctrl Pts',(-19.7345426780484,-36.6906283760558,
1.91352282517816));
#127312=CARTESIAN_POINT('Ctrl Pts',(-20.0131276419261,-35.9710823259607,
1.94071908305088));
#127313=CARTESIAN_POINT('Ctrl Pts',(-20.3163672299064,-35.7086571501223,
1.9702664255508));
#127314=CARTESIAN_POINT('Ctrl Pts',(-16.9881805784977,-37.2586422024353,
11.3143134161798));
#127315=CARTESIAN_POINT('Ctrl Pts',(-16.796072518268,-37.0615590083236,
11.1862478613794));
#127316=CARTESIAN_POINT('Ctrl Pts',(-16.498431084753,-36.4071755426124,
10.9878197218905));
#127317=CARTESIAN_POINT('Ctrl Pts',(-16.7311266846618,-35.6876294925175,
11.1429717699497));
#127318=CARTESIAN_POINT('Ctrl Pts',(-16.9847871611362,-35.4252043166791,
11.3120511750221));
#127319=CARTESIAN_POINT('Ctrl Pts',(-9.64549400544464,-36.975189368992,
17.9841432801222));
#127320=CARTESIAN_POINT('Ctrl Pts',(-9.53642071209682,-36.7781061748803,
17.7806564456484));
#127321=CARTESIAN_POINT('Ctrl Pts',(-9.36739814426838,-36.1237227091692,
17.4653507899387));
#127322=CARTESIAN_POINT('Ctrl Pts',(-9.49960111958271,-35.4041766590741,
17.7119257996574));
#127323=CARTESIAN_POINT('Ctrl Pts',(-9.64356709918086,-35.1417514832358,
17.9805486132333));
#127324=CARTESIAN_POINT('Ctrl Pts',(-0.0259828979243126,-36.6917365355487,
20.4063959261558));
#127325=CARTESIAN_POINT('Ctrl Pts',(-0.0256851118035175,-36.4946533414369,
20.1755177242592));
#127326=CARTESIAN_POINT('Ctrl Pts',(-0.0252308093072021,-35.8402698757258,
19.8177757080173));
#127327=CARTESIAN_POINT('Ctrl Pts',(-0.0255717651853487,-35.1207238256308,
20.0975228025202));
#127328=CARTESIAN_POINT('Ctrl Pts',(-0.0259776896469613,-34.8582986497924,
20.4023174319731));
#127329=CARTESIAN_POINT('Ctrl Pts',(9.59978768126844,-36.4082837021053,
18.0089425011665));
#127330=CARTESIAN_POINT('Ctrl Pts',(9.49123639948598,-36.2112005079936,
17.8051749603587));
#127331=CARTESIAN_POINT('Ctrl Pts',(9.32304050556864,-35.5568170422825,
17.4894375464164));
#127332=CARTESIAN_POINT('Ctrl Pts',(9.45456119929766,-34.8372709921874,
17.736343765412));
#127333=CARTESIAN_POINT('Ctrl Pts',(9.5978701271227,-34.574845816349,18.0053428989672));
#127334=CARTESIAN_POINT('Ctrl Pts',(16.9595226210228,-36.1248308686619,
11.3578853171077));
#127335=CARTESIAN_POINT('Ctrl Pts',(16.7677479708767,-35.9277476745503,
11.2293277453086));
#127336=CARTESIAN_POINT('Ctrl Pts',(16.4705927440461,-35.2733642088392,
11.0301292268529));
#127337=CARTESIAN_POINT('Ctrl Pts',(16.702969274661,-34.5538181587441,11.1858997936289));
#127338=CARTESIAN_POINT('Ctrl Pts',(16.9561348704211,-34.2913929829057,
11.3556143256914));
#127339=CARTESIAN_POINT('Ctrl Pts',(20.3159616646233,-35.8413780352188,
2.0231541001259));
#127340=CARTESIAN_POINT('Ctrl Pts',(20.0862321965562,-35.644294841107,2.0001536693266));
#127341=CARTESIAN_POINT('Ctrl Pts',(19.730268897891,-34.9899113753959,1.96451440269213));
#127342=CARTESIAN_POINT('Ctrl Pts',(20.0086275374018,-34.270365325301,1.99238454757654));
#127343=CARTESIAN_POINT('Ctrl Pts',(20.3119034539806,-34.0079401494625,
2.02274779098109));
#127344=CARTESIAN_POINT('Ctrl Pts',(18.8767797772198,-35.5579252017757,
-7.7916987066067));
#127345=CARTESIAN_POINT('Ctrl Pts',(18.6633246819328,-35.360842007664,-7.7037128874374));
#127346=CARTESIAN_POINT('Ctrl Pts',(18.3325770878677,-34.7064585419528,
-7.56737935446222));
#127347=CARTESIAN_POINT('Ctrl Pts',(18.5912199058836,-33.9869124918578,
-7.67399133400194));
#127348=CARTESIAN_POINT('Ctrl Pts',(18.8730090469515,-33.7244873160193,
-7.79014441851444));
#127349=CARTESIAN_POINT('Ctrl Pts',(12.9817134191342,-35.2744723683327,
-15.7698494111449));
#127350=CARTESIAN_POINT('Ctrl Pts',(12.8349196342258,-35.0773891742209,
-15.5916467049229));
#127351=CARTESIAN_POINT('Ctrl Pts',(12.6074639255778,-34.4230057085099,
-15.3155229419141));
#127352=CARTESIAN_POINT('Ctrl Pts',(12.7853320039262,-33.7034596584148,
-15.531449353023));
#127353=CARTESIAN_POINT('Ctrl Pts',(12.9791202791033,-33.4410344825765,
-15.7667014250952));
#127354=CARTESIAN_POINT('Ctrl Pts',(4.02231720515502,-34.9910195348899,
-20.028005183241));
#127355=CARTESIAN_POINT('Ctrl Pts',(3.97683623582661,-34.7939363407781,
-19.8016512910308));
#127356=CARTESIAN_POINT('Ctrl Pts',(3.90636368758318,-34.139552875067,-19.4509175094678));
#127357=CARTESIAN_POINT('Ctrl Pts',(3.96147286793193,-33.4200068249719,
-19.7251885461198));
#127358=CARTESIAN_POINT('Ctrl Pts',(4.02151377391434,-33.1575816491335,
-20.0240065961221));
#127359=CARTESIAN_POINT('Ctrl Pts',(-5.88649614280905,-34.707566701447,
-19.5610124038641));
#127360=CARTESIAN_POINT('Ctrl Pts',(-5.81992833714443,-34.5104835073352,
-19.3399392583798));
#127361=CARTESIAN_POINT('Ctrl Pts',(-5.71678194043552,-33.8561000416241,
-18.9973880050792));
#127362=CARTESIAN_POINT('Ctrl Pts',(-5.79744169511123,-33.1365539915292,
-19.2652602731127));
#127363=CARTESIAN_POINT('Ctrl Pts',(-5.88532020877894,-32.8741288156906,
-19.557107102552));
#127364=CARTESIAN_POINT('Ctrl Pts',(-14.4057031285334,-34.424113868004,
-14.4791044159662));
#127365=CARTESIAN_POINT('Ctrl Pts',(-14.2428001852528,-34.2270306738923,
-14.3154974511015));
#127366=CARTESIAN_POINT('Ctrl Pts',(-13.9903832582284,-33.5726472081813,
-14.061989612436));
#127367=CARTESIAN_POINT('Ctrl Pts',(-14.1877711925139,-32.8531011580862,
-14.2602307015328));
#127368=CARTESIAN_POINT('Ctrl Pts',(-14.402825415584,-32.5906759822477,
-14.4762142660762));
#127369=CARTESIAN_POINT('Ctrl Pts',(-19.5243018340575,-34.1406610345611,
-5.9818922437602));
#127370=CARTESIAN_POINT('Ctrl Pts',(-19.3035178174174,-33.9435778404494,
-5.9143716912036));
#127371=CARTESIAN_POINT('Ctrl Pts',(-18.96141453749,-33.2891943747382,-5.80974907837966));
#127372=CARTESIAN_POINT('Ctrl Pts',(-19.2289365537296,-32.5696483246433,
-5.89156310460234));
#127373=CARTESIAN_POINT('Ctrl Pts',(-19.5204016400465,-32.3072231488048,
-5.98069947969374));
#127374=CARTESIAN_POINT('Ctrl Pts',(-20.0340218397079,-33.857208201118,
3.9248154759525));
#127375=CARTESIAN_POINT('Ctrl Pts',(-19.8074739112001,-33.6601250070063,
3.8803110492434));
#127376=CARTESIAN_POINT('Ctrl Pts',(-19.456439511009,-33.0057415412951,
3.81135175800667));
#127377=CARTESIAN_POINT('Ctrl Pts',(-19.7309455501006,-32.2861954912002,
3.86527736018079));
#127378=CARTESIAN_POINT('Ctrl Pts',(-20.0300198251868,-32.0237703153617,
3.92402929634808));
#127379=CARTESIAN_POINT('Ctrl Pts',(-15.8145410377187,-33.5737553676748,
12.90249067688));
#127380=CARTESIAN_POINT('Ctrl Pts',(-15.6357069682642,-33.3766721735629,
12.7564667646449));
#127381=CARTESIAN_POINT('Ctrl Pts',(-15.358604843852,-32.7222887078519,
12.5302037482793));
#127382=CARTESIAN_POINT('Ctrl Pts',(-15.5752964634754,-32.0027426577568,
12.707139593179));
#127383=CARTESIAN_POINT('Ctrl Pts',(-15.8113818980085,-31.7403174819185,
12.8999111351913));
#127384=CARTESIAN_POINT('Ctrl Pts',(-7.86188898433132,-33.2903025342315,
18.8319085380626));
#127385=CARTESIAN_POINT('Ctrl Pts',(-7.77298344594009,-33.0932193401197,
18.6188348117079));
#127386=CARTESIAN_POINT('Ctrl Pts',(-7.63522494702909,-32.4388358744086,
18.2886785858581));
#127387=CARTESIAN_POINT('Ctrl Pts',(-7.74295097203215,-31.7192898243136,
18.5468580745668));
#127388=CARTESIAN_POINT('Ctrl Pts',(-7.86031845018605,-31.4568646484753,
18.8281445479777));
#127389=CARTESIAN_POINT('Ctrl Pts',(1.94667120028254,-33.006849700788,20.3134003352766));
#127390=CARTESIAN_POINT('Ctrl Pts',(1.92466161132549,-32.8097665066763,
20.0835739105336));
#127391=CARTESIAN_POINT('Ctrl Pts',(1.8905579103202,-32.1553830409651,19.7274594967138));
#127392=CARTESIAN_POINT('Ctrl Pts',(1.91722672610929,-31.4358369908702,
20.005938079291));
#127393=CARTESIAN_POINT('Ctrl Pts',(1.94628239648765,-31.1734118150318,
20.309340405411));
#127394=CARTESIAN_POINT('Ctrl Pts',(11.2957799707784,-32.7233968673447,
16.9972525851575));
#127395=CARTESIAN_POINT('Ctrl Pts',(11.1680507280437,-32.526313673233,16.8049251349887));
#127396=CARTESIAN_POINT('Ctrl Pts',(10.9701351727769,-31.8719302075219,
16.5069151164339));
#127397=CARTESIAN_POINT('Ctrl Pts',(11.1249035319355,-31.1523841574269,
16.7399565326271));
#127398=CARTESIAN_POINT('Ctrl Pts',(11.2935236080979,-30.8899589815883,
16.9938550821975));
#127399=CARTESIAN_POINT('Ctrl Pts',(17.9785336080161,-32.4399440339013,
9.66625847443879));
#127400=CARTESIAN_POINT('Ctrl Pts',(17.7752358357686,-32.2428608397895,
9.5568298522976));
#127401=CARTESIAN_POINT('Ctrl Pts',(17.4602273811162,-31.5884773740784,
9.38727097907632));
#127402=CARTESIAN_POINT('Ctrl Pts',(17.7065614362437,-30.8689313239835,
9.51986464225069));
#127403=CARTESIAN_POINT('Ctrl Pts',(17.9749423121179,-30.6065061481452,
9.66432539589229));
#127404=CARTESIAN_POINT('Ctrl Pts',(20.4174347986251,-32.1564912004583,
0.0509357167400037));
#127405=CARTESIAN_POINT('Ctrl Pts',(20.186557949504,-31.9594080063464,0.0502370943054031));
#127406=CARTESIAN_POINT('Ctrl Pts',(19.8288159107128,-31.3050245406353,
0.049154583833273));
#127407=CARTESIAN_POINT('Ctrl Pts',(20.1085672825192,-30.5854784905403,
0.0500010981770105));
#127408=CARTESIAN_POINT('Ctrl Pts',(20.4133563128032,-30.323053314702,0.0509233754348326));
#127409=CARTESIAN_POINT('Ctrl Pts',(18.036768761503,-31.8730383670151,-9.5789708252345));
#127410=CARTESIAN_POINT('Ctrl Pts',(17.8328124665776,-31.6759551729034,
-9.4707745346241));
#127411=CARTESIAN_POINT('Ctrl Pts',(17.5167836355547,-31.0215717071923,
-9.30312515043852));
#127412=CARTESIAN_POINT('Ctrl Pts',(17.7639156170377,-30.3020256570972,
-9.43422560852566));
#127413=CARTESIAN_POINT('Ctrl Pts',(18.0331658326685,-30.0396004812588,
-9.57705951607209));
#127414=CARTESIAN_POINT('Ctrl Pts',(11.398503580707,-31.5895855335722,-16.9502737063149));
#127415=CARTESIAN_POINT('Ctrl Pts',(11.2696127401056,-31.3925023394605,
-16.7587227764135));
#127416=CARTESIAN_POINT('Ctrl Pts',(11.0698972975809,-30.7381188737492,
-16.4619159703685));
#127417=CARTESIAN_POINT('Ctrl Pts',(11.226073153186,-30.0185728236543,-16.6940164844062));
#127418=CARTESIAN_POINT('Ctrl Pts',(11.3962266981703,-29.7561476478159,
-16.9468899207401));
#127419=CARTESIAN_POINT('Ctrl Pts',(2.06963484339468,-31.3061327001292,
-20.3229401379738));
#127420=CARTESIAN_POINT('Ctrl Pts',(2.04623478252822,-31.1090495060175,
-20.0932511206256));
#127421=CARTESIAN_POINT('Ctrl Pts',(2.00997655434847,-30.4546660403064,
-19.7373496188407));
#127422=CARTESIAN_POINT('Ctrl Pts',(2.03833019455813,-29.7351199902113,
-20.0156617054268));
#127423=CARTESIAN_POINT('Ctrl Pts',(2.06922147662868,-29.472694814373,-20.3188826354392));
#127424=CARTESIAN_POINT('Ctrl Pts',(-7.74771148247167,-31.0226798666865,
-18.9008353962309));
#127425=CARTESIAN_POINT('Ctrl Pts',(-7.66009706258454,-30.8255966725748,
-18.6872275289455));
#127426=CARTESIAN_POINT('Ctrl Pts',(-7.524339140962,-30.1712132068636,-18.356243655015));
#127427=CARTESIAN_POINT('Ctrl Pts',(-7.63050073411169,-29.4516671567687,
-18.6150703588132));
#127428=CARTESIAN_POINT('Ctrl Pts',(-7.74616375618149,-29.1892419809303,
-18.8970619704357));
#127429=CARTESIAN_POINT('Ctrl Pts',(-15.7361018587196,-30.7392270332436,
-13.0196543946332));
#127430=CARTESIAN_POINT('Ctrl Pts',(-15.5581547786389,-30.5421438391317,
-12.8725508792802));
#127431=CARTESIAN_POINT('Ctrl Pts',(-15.2824270413204,-29.8877603734206,
-12.6446150265488));
#127432=CARTESIAN_POINT('Ctrl Pts',(-15.4980438946418,-29.1682143233257,
-12.8228590139004));
#127433=CARTESIAN_POINT('Ctrl Pts',(-15.732958387879,-28.9057891474873,
-13.0170557815462));
#127434=CARTESIAN_POINT('Ctrl Pts',(-20.0098369163445,-30.4557741998006,
-4.0676792251404));
#127435=CARTESIAN_POINT('Ctrl Pts',(-19.783562471358,-30.2586910056888,
-4.0218045798061));
#127436=CARTESIAN_POINT('Ctrl Pts',(-19.4329518252048,-29.6043075399777,
-3.95072214252989));
#127437=CARTESIAN_POINT('Ctrl Pts',(-19.7071265056218,-28.8847614898826,
-4.00630803171434));
#127438=CARTESIAN_POINT('Ctrl Pts',(-20.0058397329153,-28.6223363140442,
-4.06686884033456));
#127439=CARTESIAN_POINT('Ctrl Pts',(-19.5600801911145,-30.1723213663574,
5.8419317493392));
#127440=CARTESIAN_POINT('Ctrl Pts',(-19.3388915919015,-29.9752381722455,
5.7757485859471));
#127441=CARTESIAN_POINT('Ctrl Pts',(-18.9961614276669,-29.3208547065345,
5.67319824411388));
#127442=CARTESIAN_POINT('Ctrl Pts',(-19.2641736351709,-28.6013086564395,
5.75339177932947));
#127443=CARTESIAN_POINT('Ctrl Pts',(-19.5561728501703,-28.3388834806012,
5.84076261049079));
#127444=CARTESIAN_POINT('Ctrl Pts',(-14.4929989999997,-29.8888685329142,
14.3699654605937));
#127445=CARTESIAN_POINT('Ctrl Pts',(-14.3291089179916,-29.6917853388024,
14.2073473541054));
#127446=CARTESIAN_POINT('Ctrl Pts',(-14.0751623993974,-29.0374018730912,
13.9553717525491));
#127447=CARTESIAN_POINT('Ctrl Pts',(-14.2737465164029,-28.3178558229963,
14.1524146284237));
#127448=CARTESIAN_POINT('Ctrl Pts',(-14.4901038488478,-28.0554306471579,
14.3670927791443));
#127449=CARTESIAN_POINT('Ctrl Pts',(-6.00470311669079,-29.6054156994708,
19.5033370402658));
#127450=CARTESIAN_POINT('Ctrl Pts',(-5.93679862270985,-29.408332505359,
19.2826708053415));
#127451=CARTESIAN_POINT('Ctrl Pts',(-5.83158109134912,-28.7539490396479,
18.9407500408648));
#127452=CARTESIAN_POINT('Ctrl Pts',(-5.91386034713355,-28.034402989553,
19.2081293043241));
#127453=CARTESIAN_POINT('Ctrl Pts',(-6.00350357019263,-27.7719778137145,
19.4994389269914));
#127454=CARTESIAN_POINT('Ctrl Pts',(3.90110290284213,-29.3219628660274,
20.0302885379996));
#127455=CARTESIAN_POINT('Ctrl Pts',(3.85699261449937,-29.1248796719157,
19.8036635393768));
#127456=CARTESIAN_POINT('Ctrl Pts',(3.78864403585676,-28.4704962062046,
19.4525097128514));
#127457=CARTESIAN_POINT('Ctrl Pts',(3.84209206977177,-27.7509501561095,
19.7271091559151));
#127458=CARTESIAN_POINT('Ctrl Pts',(3.90032368575617,-27.4885249802712,
20.02628516197));
#127459=CARTESIAN_POINT('Ctrl Pts',(12.8861041689336,-29.038510032584,15.826430425987));
#127460=CARTESIAN_POINT('Ctrl Pts',(12.7403915517126,-28.8414268384723,
15.6473426242776));
#127461=CARTESIAN_POINT('Ctrl Pts',(12.5146108857617,-28.1870433727611,
15.3698473468967));
#127462=CARTESIAN_POINT('Ctrl Pts',(12.6911695345399,-27.4674973226661,
15.5868464021985));
#127463=CARTESIAN_POINT('Ctrl Pts',(12.8835301263409,-27.2050721468278,
15.8232668040701));
#127464=CARTESIAN_POINT('Ctrl Pts',(18.829346344019,-28.7550571991407,7.8841043670879));
#127465=CARTESIAN_POINT('Ctrl Pts',(18.6164275875676,-28.557974005029,7.7948283306076));
#127466=CARTESIAN_POINT('Ctrl Pts',(18.286511485984,-27.9035905393179,7.65649574586397));
#127467=CARTESIAN_POINT('Ctrl Pts',(18.5445032004672,-27.1840444892229,
7.76467070469614));
#127468=CARTESIAN_POINT('Ctrl Pts',(18.8255850915048,-26.9216193133845,
7.8825272880072));
#127469=CARTESIAN_POINT('Ctrl Pts',(20.3278974866197,-28.4716043656975,
-1.921863981352));
#127470=CARTESIAN_POINT('Ctrl Pts',(20.0980331247617,-28.2745211715858,
-1.900254199166));
#127471=CARTESIAN_POINT('Ctrl Pts',(19.7418599279001,-27.6201377058748,
-1.86676999507945));
#127472=CARTESIAN_POINT('Ctrl Pts',(20.0203844778393,-26.9005916557797,
-1.89295437098267));
#127473=CARTESIAN_POINT('Ctrl Pts',(20.323836886589,-26.6381664799414,-1.92148224021766));
#127474=CARTESIAN_POINT('Ctrl Pts',(17.0280171295018,-28.1881515322546,
-11.2767269095992));
#127475=CARTESIAN_POINT('Ctrl Pts',(16.8354677906887,-27.9910683381428,
-11.1493324055532));
#127476=CARTESIAN_POINT('Ctrl Pts',(16.5371139571309,-27.3366848724318,
-10.9519355259242));
#127477=CARTESIAN_POINT('Ctrl Pts',(16.7704242341157,-26.6171388223367,
-11.1062982841062));
#127478=CARTESIAN_POINT('Ctrl Pts',(17.0246157068334,-26.3547136464983,
-11.2744764601479));
#127479=CARTESIAN_POINT('Ctrl Pts',(9.70865848030509,-27.9046986988116,
-17.9722223910418));
#127480=CARTESIAN_POINT('Ctrl Pts',(9.5988763957894,-27.7076155046998,-17.7691152728557));
#127481=CARTESIAN_POINT('Ctrl Pts',(9.42876983518972,-27.0532320389886,
-17.4544022351104));
#127482=CARTESIAN_POINT('Ctrl Pts',(9.56179178532585,-26.3336859888937,
-17.7005052770304));
#127483=CARTESIAN_POINT('Ctrl Pts',(9.70671915777526,-26.0712608130553,
-17.9686344630845));
#127484=CARTESIAN_POINT('Ctrl Pts',(0.0975926339296516,-27.6212458653688,
-20.4278453413799));
#127485=CARTESIAN_POINT('Ctrl Pts',(0.0964924120062796,-27.4241626712571,
-20.1969700567558));
#127486=CARTESIAN_POINT('Ctrl Pts',(0.0947876259466651,-26.7697792055459,
-19.8392304422448));
#127487=CARTESIAN_POINT('Ctrl Pts',(0.0961207548125313,-26.0502331554509,
-20.118979918076));
#127488=CARTESIAN_POINT('Ctrl Pts',(0.097573198288731,-25.7878079796125,
-20.4237668831959));
#127489=CARTESIAN_POINT('Ctrl Pts',(-9.53644040705996,-27.3377930319259,
-18.0639337223232));
#127490=CARTESIAN_POINT('Ctrl Pts',(-9.4285990535215,-27.1407098378142,
-17.8597895330708));
#127491=CARTESIAN_POINT('Ctrl Pts',(-9.26149964179373,-26.486326372103,
-17.5434695610708));
#127492=CARTESIAN_POINT('Ctrl Pts',(-9.39217002591225,-25.766780322008,
-17.7908292125393));
#127493=CARTESIAN_POINT('Ctrl Pts',(-9.53453536793197,-25.5043551461697,
-18.0603274742975));
#127494=CARTESIAN_POINT('Ctrl Pts',(-16.919279119323,-27.0543401984831,
-11.4385006552477));
#127495=CARTESIAN_POINT('Ctrl Pts',(-16.7279526793963,-26.8572570043712,
-11.309276814864));
#127496=CARTESIAN_POINT('Ctrl Pts',(-16.4314937189816,-26.2028735386601,
-11.1090453915665));
#127497=CARTESIAN_POINT('Ctrl Pts',(-16.6633222205436,-25.4833274885652,
-11.2656247398978));
#127498=CARTESIAN_POINT('Ctrl Pts',(-16.9158992994086,-25.2209023127267,
-11.4362178902033));
#127499=CARTESIAN_POINT('Ctrl Pts',(-20.3081676226352,-26.7708873650399,
-2.1155126422923));
#127500=CARTESIAN_POINT('Ctrl Pts',(-20.0785196561948,-26.5738041709282,
-2.0917130824588));
#127501=CARTESIAN_POINT('Ctrl Pts',(-19.7226817624966,-25.9194207052169,
-2.05483583345293));
#127502=CARTESIAN_POINT('Ctrl Pts',(-20.0009441080829,-25.1998746551221,
-2.08367354295183));
#127503=CARTESIAN_POINT('Ctrl Pts',(-20.3041108452732,-24.9374494792836,
-2.11509221829704));
#127504=CARTESIAN_POINT('Ctrl Pts',(-18.9031418927575,-26.4874345315968,
7.7042925225757));
#127505=CARTESIAN_POINT('Ctrl Pts',(-18.6893819470375,-26.2903513374851,
7.6170497971237));
#127506=CARTESIAN_POINT('Ctrl Pts',(-18.3581624286545,-25.635967871774,
7.48186781338328));
#127507=CARTESIAN_POINT('Ctrl Pts',(-18.617173404499,-24.9164218216789,
7.5875790277952));
#127508=CARTESIAN_POINT('Ctrl Pts',(-18.8993657804665,-24.6539966458405,
7.70275136234211));
#127509=CARTESIAN_POINT('Ctrl Pts',(-13.0358652570415,-26.2039816981535,
15.7029008801321));
#127510=CARTESIAN_POINT('Ctrl Pts',(-12.8884524327861,-26.0068985040418,
15.5252099496276));
#127511=CARTESIAN_POINT('Ctrl Pts',(-12.6600373081057,-25.3525150383306,
15.2498791142621));
#127512=CARTESIAN_POINT('Ctrl Pts',(-12.8386560822347,-24.6329689882357,
15.4651855934702));
#127513=CARTESIAN_POINT('Ctrl Pts',(-13.033261179951,-24.3705438123972,
15.6997619342251));
#127514=CARTESIAN_POINT('Ctrl Pts',(-4.09133761272355,-25.9205288647102,
19.9922010558741));
#127515=CARTESIAN_POINT('Ctrl Pts',(-4.04506944192617,-25.7234456705984,
19.7660067502218));
#127516=CARTESIAN_POINT('Ctrl Pts',(-3.97337723973951,-25.0690622048873,
19.4155202793965));
#127517=CARTESIAN_POINT('Ctrl Pts',(-4.02943996013551,-24.3495161547922,
19.6895978557178));
#127518=CARTESIAN_POINT('Ctrl Pts',(-4.09052027621162,-24.0870909789539,
19.9882052881222));
#127519=CARTESIAN_POINT('Ctrl Pts',(5.81904070280714,-25.6370760312667,
19.5596823618865));
#127520=CARTESIAN_POINT('Ctrl Pts',(5.75324238779091,-25.439992837155,19.3383789744756));
#127521=CARTESIAN_POINT('Ctrl Pts',(5.65128836578411,-24.785609371444,18.9954709467443));
#127522=CARTESIAN_POINT('Ctrl Pts',(5.73101558373356,-24.0660633213489,
19.2636222420579));
#127523=CARTESIAN_POINT('Ctrl Pts',(5.81787836238246,-23.8036381455105,
19.5557729931856));
#127524=CARTESIAN_POINT('Ctrl Pts',(14.3558754866203,-25.3536231978234,
14.5074429919169));
#127525=CARTESIAN_POINT('Ctrl Pts',(14.1935427060434,-25.1565400037116,
14.3432702905056));
#127526=CARTESIAN_POINT('Ctrl Pts',(13.9420092149612,-24.5021565380005,
14.0888858551525));
#127527=CARTESIAN_POINT('Ctrl Pts',(14.1387063640324,-23.7826104879055,
14.2878124195111));
#127528=CARTESIAN_POINT('Ctrl Pts',(14.3530078455102,-23.5201853120671,
14.5045428482366));
#127529=CARTESIAN_POINT('Ctrl Pts',(19.504004333328,-25.0701703643802,6.0280892338005));
#127530=CARTESIAN_POINT('Ctrl Pts',(19.283456549247,-24.8730871702684,5.9598010029299));
#127531=CARTESIAN_POINT('Ctrl Pts',(18.9417193235111,-24.2187037045573,
5.85398887398305));
#127532=CARTESIAN_POINT('Ctrl Pts',(19.2089550611642,-23.4991576544624,
5.93673310025464));
#127533=CARTESIAN_POINT('Ctrl Pts',(19.5001083125115,-23.2367324786238,
6.02688290851304));
#127534=CARTESIAN_POINT('Ctrl Pts',(20.0481857661188,-24.786717530937,-3.8767851897245));
#127535=CARTESIAN_POINT('Ctrl Pts',(19.8214843823591,-24.5896343368252,
-3.8330691727521));
#127536=CARTESIAN_POINT('Ctrl Pts',(19.4702121976062,-23.935250871114,-3.76533151479927));
#127537=CARTESIAN_POINT('Ctrl Pts',(19.7449041958435,-23.2157048210191,
-3.81830181369173));
#127538=CARTESIAN_POINT('Ctrl Pts',(20.0441810407304,-22.9532796451808,
-3.87601293752139));
#127539=CARTESIAN_POINT('Ctrl Pts',(15.8599630451309,-24.503264697494,-12.8690852968709));
#127540=CARTESIAN_POINT('Ctrl Pts',(15.6806220533967,-24.3061815033823,
-12.7236844157788));
#127541=CARTESIAN_POINT('Ctrl Pts',(15.4027344598702,-23.6517980376712,
-12.4983867827468));
#127542=CARTESIAN_POINT('Ctrl Pts',(15.6200403032146,-22.9322519875762,
-12.674567703702));
#127543=CARTESIAN_POINT('Ctrl Pts',(15.8567949505613,-22.6698268117378,
-12.8665167611594));
#127544=CARTESIAN_POINT('Ctrl Pts',(7.92798702123047,-24.2198118640511,
-18.8261338222622));
#127545=CARTESIAN_POINT('Ctrl Pts',(7.83834075660512,-24.0227286699393,
-18.613370679831));
#127546=CARTESIAN_POINT('Ctrl Pts',(7.69943450597881,-23.3683452042283,
-18.2836957010674));
#127547=CARTESIAN_POINT('Ctrl Pts',(7.80805806687678,-22.6487991541332,
-18.5414988594617));
#127548=CARTESIAN_POINT('Ctrl Pts',(7.92640340199543,-22.3863739782948,
-18.8223753187009));
#127549=CARTESIAN_POINT('Ctrl Pts',(-1.87535982558948,-23.9363590306083,
-20.3417397666046));
#127550=CARTESIAN_POINT('Ctrl Pts',(-1.85414991546978,-23.7392758364965,
-20.1118381631929));
#127551=CARTESIAN_POINT('Ctrl Pts',(-1.82128531031124,-23.0848923707854,
-19.7556072608084));
#127552=CARTESIAN_POINT('Ctrl Pts',(-1.84698516488058,-22.3653463206903,
-20.0341769359987));
#127553=CARTESIAN_POINT('Ctrl Pts',(-1.87498514827559,-22.102921144852,
-20.3376785086945));
#127554=CARTESIAN_POINT('Ctrl Pts',(-11.2359486041227,-23.6529061971654,
-17.0581367917031));
#127555=CARTESIAN_POINT('Ctrl Pts',(-11.1088892242696,-23.4558230030536,
-16.8653661468168));
#127556=CARTESIAN_POINT('Ctrl Pts',(-10.912011617199,-22.8014395373425,
-16.56666940107));
#127557=CARTESIAN_POINT('Ctrl Pts',(-11.0659683084531,-22.0818934872475,
-16.8002478326038));
#127558=CARTESIAN_POINT('Ctrl Pts',(-11.2337040747076,-21.8194683114091,
-17.0547314596185));
#127559=CARTESIAN_POINT('Ctrl Pts',(-17.9441656722519,-23.3694533637225,
-9.7504357479751));
#127560=CARTESIAN_POINT('Ctrl Pts',(-17.7412498226493,-23.1723701696107,
-9.6403005332686));
#127561=CARTESIAN_POINT('Ctrl Pts',(-17.4268331542154,-22.5179867038996,
-9.46964679994475));
#127562=CARTESIAN_POINT('Ctrl Pts',(-17.6727044377402,-21.7984406538046,
-9.60309663471226));
#127563=CARTESIAN_POINT('Ctrl Pts',(-17.9405811230926,-21.5360154779662,
-9.74849018732971));
#127564=CARTESIAN_POINT('Ctrl Pts',(-20.41650295173,-23.0860005302794,-0.143655894459298));
#127565=CARTESIAN_POINT('Ctrl Pts',(-20.185629930177,-22.8889173361676,
-0.142154076368799));
#127566=CARTESIAN_POINT('Ctrl Pts',(-19.8278938222802,-22.2345338704565,
-0.139827019900267));
#127567=CARTESIAN_POINT('Ctrl Pts',(-20.1076405559648,-21.5149878203615,
-0.141646759175269));
#127568=CARTESIAN_POINT('Ctrl Pts',(-20.4124245335238,-21.2525626445231,
-0.143629364541642));
#127569=CARTESIAN_POINT('Ctrl Pts',(-18.069352903545,-22.8025476968362,
9.4944744963008));
#127570=CARTESIAN_POINT('Ctrl Pts',(-17.8650214376429,-22.6054645027244,
9.3869884061278));
#127571=CARTESIAN_POINT('Ctrl Pts',(-17.5484112818005,-21.9510810370134,
9.22043947246421));
#127572=CARTESIAN_POINT('Ctrl Pts',(-17.7959978546851,-21.2315349869183,
9.35067938719991));
#127573=CARTESIAN_POINT('Ctrl Pts',(-18.06574334724,-20.9691098110799,9.49257573297135));
#127574=CARTESIAN_POINT('Ctrl Pts',(-11.4567719967357,-22.5190948633929,
16.8888267010435));
#127575=CARTESIAN_POINT('Ctrl Pts',(-11.3272155475667,-22.3220116692812,
16.6977253299936));
#127576=CARTESIAN_POINT('Ctrl Pts',(-11.1264687493236,-21.6676282035699,
16.4016151122024));
#127577=CARTESIAN_POINT('Ctrl Pts',(-11.2834511166688,-20.948082153475,
16.6331708998689));
#127578=CARTESIAN_POINT('Ctrl Pts',(-11.4544833560905,-20.6856569776366,
16.885450857016));
#127579=CARTESIAN_POINT('Ctrl Pts',(-2.13969291690257,-22.2356420299496,
20.2939270224182));
#127580=CARTESIAN_POINT('Ctrl Pts',(-2.11549393011257,-22.0385588358378,
20.0643208017331));
#127581=CARTESIAN_POINT('Ctrl Pts',(-2.07799777186143,-21.3841753701267,
19.7085475927926));
#127582=CARTESIAN_POINT('Ctrl Pts',(-2.10731946339181,-20.6646293200317,
19.9867593554103));
#127583=CARTESIAN_POINT('Ctrl Pts',(-2.13926543695,-20.4022041441933,20.2898709825032));
#127584=CARTESIAN_POINT('Ctrl Pts',(7.68254137502155,-21.9521891965061,
18.9059845553855));
#127585=CARTESIAN_POINT('Ctrl Pts',(7.595670607978,-21.7551060023944,18.6920731780108));
#127586=CARTESIAN_POINT('Ctrl Pts',(7.46106497112747,-21.1007225366833,
18.3606190173408));
#127587=CARTESIAN_POINT('Ctrl Pts',(7.56632548699533,-20.3811764865883,
18.6198134815753));
#127588=CARTESIAN_POINT('Ctrl Pts',(7.68100678550753,-20.1187513107499,
18.9022057680237));
#127589=CARTESIAN_POINT('Ctrl Pts',(15.6913435124315,-21.6687363630627,
13.0526300386138));
#127590=CARTESIAN_POINT('Ctrl Pts',(15.5139092691409,-21.4716531689511,
12.9049083514807));
#127591=CARTESIAN_POINT('Ctrl Pts',(15.2389761688385,-20.8172697032399,
12.6760146459892));
#127592=CARTESIAN_POINT('Ctrl Pts',(15.4539716223595,-20.097723653145,12.8550076663775));
#127593=CARTESIAN_POINT('Ctrl Pts',(15.6882091009557,-19.8352984773064,
13.0500205053986));
#127594=CARTESIAN_POINT('Ctrl Pts',(19.9961958279351,-21.3852835296196,
4.1155769824227));
#127595=CARTESIAN_POINT('Ctrl Pts',(19.770082346026,-21.1882003355078,4.0689154261662));
#127596=CARTESIAN_POINT('Ctrl Pts',(19.4197211109221,-20.5338168697966,
3.99661367595183));
#127597=CARTESIAN_POINT('Ctrl Pts',(19.6937007541159,-19.8142708197017,
4.05315305806284));
#127598=CARTESIAN_POINT('Ctrl Pts',(19.99220148795,-19.5518456438633,4.11475269667744));
#127599=CARTESIAN_POINT('Ctrl Pts',(19.5809164741851,-21.1018306961765,
-5.7955386868963));
#127600=CARTESIAN_POINT('Ctrl Pts',(19.3594989681589,-20.9047475020647,
-5.7301254193615));
#127601=CARTESIAN_POINT('Ctrl Pts',(19.0164141146333,-20.2503640363536,
-5.62876802559056));
#127602=CARTESIAN_POINT('Ctrl Pts',(19.2847036859006,-19.5308179862585,
-5.70802868530762));
#127603=CARTESIAN_POINT('Ctrl Pts',(19.5770050895573,-19.2683928104202,
-5.79438314841193));
#127604=CARTESIAN_POINT('Ctrl Pts',(14.5435342113601,-20.8183778627334,
-14.3411487157699));
#127605=CARTESIAN_POINT('Ctrl Pts',(14.3790793873237,-20.6212946686217,
-14.1791017522402));
#127606=CARTESIAN_POINT('Ctrl Pts',(14.1242578045838,-19.9669112029107,
-13.9280111328503));
#127607=CARTESIAN_POINT('Ctrl Pts',(14.3235262154192,-19.2473651528157,
-14.1243619594366));
#127608=CARTESIAN_POINT('Ctrl Pts',(14.5406290839242,-18.9849399769772,
-14.3382861236769));
#127609=CARTESIAN_POINT('Ctrl Pts',(6.07314823584342,-20.5349250292906,
-19.5040192476498));
#127610=CARTESIAN_POINT('Ctrl Pts',(6.00447647462786,-20.3378418351787,
-19.2835905818013));
#127611=CARTESIAN_POINT('Ctrl Pts',(5.8980700689001,-19.6834583694677,-18.9420379285067));
#127612=CARTESIAN_POINT('Ctrl Pts',(5.98127901325262,-18.9639123193727,
-19.2091293328415));
#127613=CARTESIAN_POINT('Ctrl Pts',(6.0719351354212,-18.7014871435343,-19.5001253310777));
#127614=CARTESIAN_POINT('Ctrl Pts',(-3.83076462492871,-20.2514721958477,
-20.0654289791623));
#127615=CARTESIAN_POINT('Ctrl Pts',(-3.78744301144624,-20.0543890017359,
-19.8386518960507));
#127616=CARTESIAN_POINT('Ctrl Pts',(-3.7203164804377,-19.4000055360249,
-19.4872624165208));
#127617=CARTESIAN_POINT('Ctrl Pts',(-3.77280887992949,-18.6804594859299,
-19.7620461366507));
#127618=CARTESIAN_POINT('Ctrl Pts',(-3.82999933995362,-18.4180343100913,
-20.0614229165359));
#127619=CARTESIAN_POINT('Ctrl Pts',(-12.830336359783,-19.9680193624048,
-15.8928543011043));
#127620=CARTESIAN_POINT('Ctrl Pts',(-12.6852476550682,-19.7709361682931,
-15.7132606622796));
#127621=CARTESIAN_POINT('Ctrl Pts',(-12.4604337340341,-19.1165527025819,
-15.4349815922116));
#127622=CARTESIAN_POINT('Ctrl Pts',(-12.6362364023292,-18.397006652487,
-15.6525935703879));
#127623=CARTESIAN_POINT('Ctrl Pts',(-12.8277733387074,-18.1345814766485,
-15.8896817434611));
#127624=CARTESIAN_POINT('Ctrl Pts',(-18.8011732215774,-19.6845665289619,
-7.9712523531686));
#127625=CARTESIAN_POINT('Ctrl Pts',(-18.5885663363126,-19.4874833348502,
-7.8812361310425));
#127626=CARTESIAN_POINT('Ctrl Pts',(-18.2591334831024,-18.833099869139,
-7.74175663724058));
#127627=CARTESIAN_POINT('Ctrl Pts',(-18.5167472888461,-18.1135538190441,
-7.85082846292382));
#127628=CARTESIAN_POINT('Ctrl Pts',(-18.7974174783757,-17.8511286432056,
-7.96966219858486));
#127629=CARTESIAN_POINT('Ctrl Pts',(-20.3338293609358,-19.4011136955188,
1.8294434122586));
#127630=CARTESIAN_POINT('Ctrl Pts',(-20.1038912128212,-19.204030501407,
1.8086334371771));
#127631=CARTESIAN_POINT('Ctrl Pts',(-19.7476036722731,-18.5496470356959,
1.77638853523246));
#127632=CARTESIAN_POINT('Ctrl Pts',(-20.0262176629891,-17.8301009856009,
1.80160377342212));
#127633=CARTESIAN_POINT('Ctrl Pts',(-20.3297674573653,-17.5676758097624,
1.82907579992656));
#127634=CARTESIAN_POINT('Ctrl Pts',(-17.0665137454944,-19.1176608620755,
11.1957295533485));
#127635=CARTESIAN_POINT('Ctrl Pts',(-16.8735223753298,-18.9205776679638,
11.0690056845483));
#127636=CARTESIAN_POINT('Ctrl Pts',(-16.5744836422179,-18.2661942022527,
10.872647936007));
#127637=CARTESIAN_POINT('Ctrl Pts',(-16.8083294550602,-17.5466481521577,
11.0261981291815));
#127638=CARTESIAN_POINT('Ctrl Pts',(-17.0631045144362,-17.2842229763192,
11.1934909507045));
#127639=CARTESIAN_POINT('Ctrl Pts',(-9.77049233401779,-18.8342080286323,
17.9166482425122));
#127640=CARTESIAN_POINT('Ctrl Pts',(-9.6600043273225,-18.6371248345205,
17.713924270615));
#127641=CARTESIAN_POINT('Ctrl Pts',(-9.48880389538979,-17.9827413688093,
17.3998049423367));
#127642=CARTESIAN_POINT('Ctrl Pts',(-9.62268134441299,-17.2631953187143,
17.6454436539618));
#127643=CARTESIAN_POINT('Ctrl Pts',(-9.76854054086515,-17.000770142876,
17.9130670831089));
#127644=CARTESIAN_POINT('Ctrl Pts',(-0.168027709756464,-18.5507551951889,
20.4056917054891));
#127645=CARTESIAN_POINT('Ctrl Pts',(-0.166124290084527,-18.3536720010772,
20.1748216552804));
#127646=CARTESIAN_POINT('Ctrl Pts',(-0.163175054976217,-17.699288535366,
19.8170900972685));
#127647=CARTESIAN_POINT('Ctrl Pts',(-0.165481131523511,-16.9797424852711,
20.0968333819346));
#127648=CARTESIAN_POINT('Ctrl Pts',(-0.167994086200853,-16.7173173094326,
20.4016133393749));
#127649=CARTESIAN_POINT('Ctrl Pts',(9.47417120758233,-18.2673023617454,
18.0753116641715));
#127650=CARTESIAN_POINT('Ctrl Pts',(9.36704068601871,-18.0702191676337,
17.8707935203747));
#127651=CARTESIAN_POINT('Ctrl Pts',(9.20104290432585,-17.4158357019227,
17.5538942171761));
#127652=CARTESIAN_POINT('Ctrl Pts',(9.33085141870453,-16.6962896518276,
17.8017066823681));
#127653=CARTESIAN_POINT('Ctrl Pts',(9.47227872691706,-16.4338644759892,
18.071698810961));
#127654=CARTESIAN_POINT('Ctrl Pts',(16.880013851406,-17.9838495283022,11.4756002488534));
#127655=CARTESIAN_POINT('Ctrl Pts',(16.6891381675307,-17.7867663341904,
11.3457116220071));
#127656=CARTESIAN_POINT('Ctrl Pts',(16.3933772473111,-17.1323828684793,
11.1444498987107));
#127657=CARTESIAN_POINT('Ctrl Pts',(16.6246606975679,-16.4128368183843,
11.3018353717696));
#127658=CARTESIAN_POINT('Ctrl Pts',(16.8766419912315,-16.1504116425459,
11.4733057386236));
#127659=CARTESIAN_POINT('Ctrl Pts',(20.3013170525322,-17.7003966948589,
2.164463662549));
#127660=CARTESIAN_POINT('Ctrl Pts',(20.0717531919204,-17.5033135007472,
2.1398652435676));
#127661=CARTESIAN_POINT('Ctrl Pts',(19.7160464282952,-16.848930035036,2.10175060551154));
#127662=CARTESIAN_POINT('Ctrl Pts',(19.994204605324,-16.1293839849411,2.13155506353748));
#127663=CARTESIAN_POINT('Ctrl Pts',(20.2972617668464,-15.8669588091027,
2.16402912975509));
#127664=CARTESIAN_POINT('Ctrl Pts',(18.9304593103727,-17.4169438614159,
-7.6601808092609));
#127665=CARTESIAN_POINT('Ctrl Pts',(18.7163973098823,-17.2198606673041,
-7.5736821060823));
#127666=CARTESIAN_POINT('Ctrl Pts',(18.3847081374327,-16.565477201593,-7.43965385731612));
#127667=CARTESIAN_POINT('Ctrl Pts',(18.6440896407406,-15.845931151498,-7.54446109559707));
#127668=CARTESIAN_POINT('Ctrl Pts',(18.9266778503267,-15.5835059756595,
-7.65865279876635));
#127669=CARTESIAN_POINT('Ctrl Pts',(13.0910501149288,-17.1334910279729,
-15.6791308837549));
#127670=CARTESIAN_POINT('Ctrl Pts',(12.9430196882825,-16.9364078338611,
-15.5019541802908));
#127671=CARTESIAN_POINT('Ctrl Pts',(12.7136508477356,-16.28202436815,-15.2274183751947));
#127672=CARTESIAN_POINT('Ctrl Pts',(12.8930088763082,-15.562478318055,-15.4421066875086));
#127673=CARTESIAN_POINT('Ctrl Pts',(13.0884351516343,-15.3000531422167,
-15.676001008859));
#127674=CARTESIAN_POINT('Ctrl Pts',(4.16148767053993,-16.85003819453,-19.9995656674316));
#127675=CARTESIAN_POINT('Ctrl Pts',(4.11443351919711,-16.6529550004183,
-19.7735330599853));
#127676=CARTESIAN_POINT('Ctrl Pts',(4.04151691640812,-15.9985715347072,
-19.4233006719722));
#127677=CARTESIAN_POINT('Ctrl Pts',(4.09855023563896,-15.2790254846123,
-19.6971724551687));
#127678=CARTESIAN_POINT('Ctrl Pts',(4.16065640164447,-15.0166003087737,
-19.9955727820154));
#127679=CARTESIAN_POINT('Ctrl Pts',(-5.75031326219218,-16.5665853610872,
-19.6014399350126));
#127680=CARTESIAN_POINT('Ctrl Pts',(-5.6852865424585,-16.3695021669754,
-19.3799102511176));
#127681=CARTESIAN_POINT('Ctrl Pts',(-5.58451500270102,-15.7151187012642,
-19.0366444914901));
#127682=CARTESIAN_POINT('Ctrl Pts',(-5.66334386557076,-14.9955726511693,
-19.3050897791716));
#127683=CARTESIAN_POINT('Ctrl Pts',(-5.74916445609678,-14.7331474753309,
-19.5975265167693));
#127684=CARTESIAN_POINT('Ctrl Pts',(-14.3047170178097,-16.2831325276443,
-14.5791045310486));
#127685=CARTESIAN_POINT('Ctrl Pts',(-14.1429537483736,-16.0860493335325,
-14.4143655320444));
#127686=CARTESIAN_POINT('Ctrl Pts',(-13.8923289951449,-15.4316658678215,
-14.1591178434068));
#127687=CARTESIAN_POINT('Ctrl Pts',(-14.0882626726775,-14.7121198177264,
-14.3586908732538));
#127688=CARTESIAN_POINT('Ctrl Pts',(-14.3018596299718,-14.449694641888,
-14.5761944878892));
#127689=CARTESIAN_POINT('Ctrl Pts',(-19.4822246869625,-15.9996796942013,
-6.1173615395876));
#127690=CARTESIAN_POINT('Ctrl Pts',(-19.2619210552267,-15.8025965000896,
-6.0483115784901));
#127691=CARTESIAN_POINT('Ctrl Pts',(-18.9205093356541,-15.1482130343784,
-5.94129058328127));
#127692=CARTESIAN_POINT('Ctrl Pts',(-19.1875966992429,-14.4286669842835,
-6.0250375757776));
#127693=CARTESIAN_POINT('Ctrl Pts',(-19.4783325919184,-14.1662418084451,
-6.11614154867399));
#127694=CARTESIAN_POINT('Ctrl Pts',(-20.0610390312784,-15.7162268607582,
3.7848519603051));
#127695=CARTESIAN_POINT('Ctrl Pts',(-19.8341763170466,-15.5191436666465,
3.7419352602076));
#127696=CARTESIAN_POINT('Ctrl Pts',(-19.4827611494745,-14.8647602009354,
3.67537823333582));
#127697=CARTESIAN_POINT('Ctrl Pts',(-19.7573498357265,-14.1452141508404,
3.72754170833625));
#127698=CARTESIAN_POINT('Ctrl Pts',(-20.057032240569,-13.882788975002,3.78409340357908));
#127699=CARTESIAN_POINT('Ctrl Pts',(-15.9033115001583,-15.4327427856922,
12.7941364985542));
#127700=CARTESIAN_POINT('Ctrl Pts',(-15.7234933930722,-15.2356595915805,
12.6493271549146));
#127701=CARTESIAN_POINT('Ctrl Pts',(-15.4446383736024,-14.5812761258693,
12.4250695220018));
#127702=CARTESIAN_POINT('Ctrl Pts',(-15.6631594198751,-13.8617300757744,
12.6001890359169));
#127703=CARTESIAN_POINT('Ctrl Pts',(-15.9001333043052,-13.5993048999359,
12.7915793174885));
#127704=CARTESIAN_POINT('Ctrl Pts',(-10.628250485453,-15.2437429884407,
16.7814293109726));
#127705=CARTESIAN_POINT('Ctrl Pts',(-10.5080299442724,-15.0466597943288,
16.5915607856881));
#127706=CARTESIAN_POINT('Ctrl Pts',(-10.3221297995682,-14.3922763286177,
16.2971486503165));
#127707=CARTESIAN_POINT('Ctrl Pts',(-10.4667367291033,-13.6727302785228,
16.5278031954709));
#127708=CARTESIAN_POINT('Ctrl Pts',(-10.6261295573923,-13.4103051026843,
16.7780736893242));
#127709=CARTESIAN_POINT('Ctrl Pts',(-7.67478699367194,-15.1492274690034,
18.0373906745197));
#127710=CARTESIAN_POINT('Ctrl Pts',(-7.58799880539984,-14.9521442748917,
17.8333050207338));
#127711=CARTESIAN_POINT('Ctrl Pts',(-7.45350264480709,-14.2977608091806,
17.5170334128708));
#127712=CARTESIAN_POINT('Ctrl Pts',(-7.55871470389673,-13.5782147590856,
17.7644403626753));
#127713=CARTESIAN_POINT('Ctrl Pts',(-7.6732537274222,-13.3157895832471,
18.0337851500836));
#127714=CARTESIAN_POINT('',(-0.655755054008898,-14.879727282342,-19.6071007124314));
#127715=CARTESIAN_POINT('Ctrl Pts',(-13.0450183153251,-14.8247757937311,
-14.2822299878419));
#127716=CARTESIAN_POINT('Ctrl Pts',(-13.0126640879206,-14.8249398655472,
-14.3126111643847));
#127717=CARTESIAN_POINT('Ctrl Pts',(-12.9802868381751,-14.8250908476869,
-14.3427628347375));
#127718=CARTESIAN_POINT('Ctrl Pts',(-12.9478577995858,-14.8252707522701,
-14.3728494985403));
#127719=CARTESIAN_POINT('Ctrl Pts',(-12.9437448256573,-14.8252935695627,
-14.3766653891495));
#127720=CARTESIAN_POINT('Ctrl Pts',(-12.9396310414396,-14.8253167893545,
-14.3804802504622));
#127721=CARTESIAN_POINT('Ctrl Pts',(-12.935516408158,-14.825340442798,-14.3842944326479));
#127722=CARTESIAN_POINT('Ctrl Pts',(-12.9031873276357,-14.8255262902426,
-14.4142628392035));
#127723=CARTESIAN_POINT('Ctrl Pts',(-12.870805701281,-14.8257430347199,
-14.4440460362369));
#127724=CARTESIAN_POINT('Ctrl Pts',(-12.8383709360804,-14.8259798520591,
-14.4736546970986));
#127725=CARTESIAN_POINT('Ctrl Pts',(-12.8059089391817,-14.8262168682262,
-14.5032882169075));
#127726=CARTESIAN_POINT('Ctrl Pts',(-12.7733937162254,-14.8264739558884,
-14.532746833012));
#127727=CARTESIAN_POINT('Ctrl Pts',(-12.740840920603,-14.8266940834168,
-14.5620592810643));
#127728=CARTESIAN_POINT('Ctrl Pts',(-12.7350824894083,-14.8267330229058,
-14.5672445105363));
#127729=CARTESIAN_POINT('Ctrl Pts',(-12.7293229234403,-14.8267706899464,
-14.5724252133126));
#127730=CARTESIAN_POINT('Ctrl Pts',(-12.7235623620307,-14.826806619533,
-14.5776016098417));
#127731=CARTESIAN_POINT('Ctrl Pts',(-12.4985456779987,-14.8282100862884,
-14.7797998852177));
#127732=CARTESIAN_POINT('Ctrl Pts',(-12.2710593736156,-14.8295884100357,
-14.974433695298));
#127733=CARTESIAN_POINT('Ctrl Pts',(-12.0417162765061,-14.8309228914468,
-15.1617426159275));
#127734=CARTESIAN_POINT('Ctrl Pts',(-11.8081137417552,-14.8322821572985,
-15.3525303012425));
#127735=CARTESIAN_POINT('Ctrl Pts',(-11.5725848051178,-14.833595946742,
-15.5357186295272));
#127736=CARTESIAN_POINT('Ctrl Pts',(-11.3357237578895,-14.834853762952,
-15.7115662450055));
#127737=CARTESIAN_POINT('Ctrl Pts',(-11.0957526301851,-14.836128094793,
-15.8897228101488));
#127738=CARTESIAN_POINT('Ctrl Pts',(-10.8544141018905,-14.8373449986872,
-16.0603447726465));
#127739=CARTESIAN_POINT('Ctrl Pts',(-10.6122726087769,-14.8385027042459,
-16.223704448092));
#127740=CARTESIAN_POINT('Ctrl Pts',(-10.3666130977822,-14.8396772298416,
-16.389437538568));
#127741=CARTESIAN_POINT('Ctrl Pts',(-10.1201270230419,-14.8407908522794,
-16.5476959338624));
#127742=CARTESIAN_POINT('Ctrl Pts',(-9.87335031698186,-14.8418506741882,
-16.6987651425159));
#127743=CARTESIAN_POINT('Ctrl Pts',(-9.62266102072181,-14.8429272993395,
-16.8522295201249));
#127744=CARTESIAN_POINT('Ctrl Pts',(-9.37167168851894,-14.8439484342739,
-16.9982750878977));
#127745=CARTESIAN_POINT('Ctrl Pts',(-9.12089098637495,-14.844930257493,
-17.1372000443727));
#127746=CARTESIAN_POINT('Ctrl Pts',(-8.8636047855279,-14.8459375501745,
-17.2797288512097));
#127747=CARTESIAN_POINT('Ctrl Pts',(-8.60653811904112,-14.8469034867317,
-17.4147629873695));
#127748=CARTESIAN_POINT('Ctrl Pts',(-8.35018598540235,-14.8478542844586,
-17.5426208935232));
#127749=CARTESIAN_POINT('Ctrl Pts',(-8.08977376494192,-14.8488201408521,
-17.6725038040818));
#127750=CARTESIAN_POINT('Ctrl Pts',(-7.83009871461685,-14.8497704212542,
-17.7949815390973));
#127751=CARTESIAN_POINT('Ctrl Pts',(-7.57162635985063,-14.8507409862189,
-17.9103817413052));
#127752=CARTESIAN_POINT('Ctrl Pts',(-7.30699309754883,-14.8517346854216,
-18.0285326050918));
#127753=CARTESIAN_POINT('Ctrl Pts',(-7.04362041640428,-14.8527497064367,
-18.1392647193041));
#127754=CARTESIAN_POINT('Ctrl Pts',(-6.78195469469481,-14.8538324760799,
-18.2429204584655));
#127755=CARTESIAN_POINT('Ctrl Pts',(-6.69616795117516,-14.8541874606039,
-18.2769038486157));
#127756=CARTESIAN_POINT('Ctrl Pts',(-6.61056427124172,-14.8545497852156,
-18.310126550767));
#127757=CARTESIAN_POINT('Ctrl Pts',(-6.52515822059589,-14.8549212455963,
-18.3426003619661));
#127758=CARTESIAN_POINT('Ctrl Pts',(-6.25554532173508,-14.8560938851141,
-18.4451148595717));
#127759=CARTESIAN_POINT('Ctrl Pts',(-5.98785005206504,-14.8572737918166,
-18.5402553659995));
#127760=CARTESIAN_POINT('Ctrl Pts',(-5.72255423795391,-14.8584567632303,
-18.6284225082543));
#127761=CARTESIAN_POINT('Ctrl Pts',(-5.45305705808791,-14.8596584688091,
-18.7179859123137));
#127762=CARTESIAN_POINT('Ctrl Pts',(-5.18603591691465,-14.8608633142423,
-18.8003533774649));
#127763=CARTESIAN_POINT('Ctrl Pts',(-4.9219436518412,-14.8620632806448,
-18.8759580293608));
#127764=CARTESIAN_POINT('Ctrl Pts',(-4.65531730544852,-14.8632747612521,
-18.9522881411105));
#127765=CARTESIAN_POINT('Ctrl Pts',(-4.3916762338365,-14.8644812376554,
-19.0217251014272));
#127766=CARTESIAN_POINT('Ctrl Pts',(-4.13143440299766,-14.8656712187755,
-19.0847270751636));
#127767=CARTESIAN_POINT('Ctrl Pts',(-3.86710697767473,-14.8668798816744,
-19.1487181309224));
#127768=CARTESIAN_POINT('Ctrl Pts',(-3.60628632323059,-14.8680714951674,
-19.2060706404841));
#127769=CARTESIAN_POINT('Ctrl Pts',(-3.34935360127791,-14.8692311716326,
-19.257276398678));
#127770=CARTESIAN_POINT('Ctrl Pts',(-3.21729717885639,-14.8698272137559,
-19.2835947639803));
#127771=CARTESIAN_POINT('Ctrl Pts',(-3.08626698128157,-14.8704147764282,
-19.3082895357194));
#127772=CARTESIAN_POINT('Ctrl Pts',(-2.95630954656381,-14.8709915955863,
-19.3314285531944));
#127773=CARTESIAN_POINT('Ctrl Pts',(-2.80667634280686,-14.8716557461122,
-19.3580708559153));
#127774=CARTESIAN_POINT('Ctrl Pts',(-2.6585440515198,-14.8723043368501,
-19.3827005233487));
#127775=CARTESIAN_POINT('Ctrl Pts',(-2.5119893883217,-14.872933473645,-19.4054375985459));
#127776=CARTESIAN_POINT('Ctrl Pts',(-2.26405522125297,-14.8739978171726,
-19.4439030944748));
#127777=CARTESIAN_POINT('Ctrl Pts',(-2.020008984731,-14.8750084533465,-19.4770426722751));
#127778=CARTESIAN_POINT('Ctrl Pts',(-1.78019283221261,-14.8759440301707,
-19.50538397487));
#127779=CARTESIAN_POINT('Ctrl Pts',(-1.53598221633232,-14.8768967507863,
-19.5342446120241));
#127780=CARTESIAN_POINT('Ctrl Pts',(-1.29615806217445,-14.877771600853,
-19.5581296051952));
#127781=CARTESIAN_POINT('Ctrl Pts',(-1.06102755767229,-14.8785452873972,
-19.5775910222492));
#127782=CARTESIAN_POINT('Ctrl Pts',(-0.924335216126764,-14.8789950675122,
-19.5889048527219));
#127783=CARTESIAN_POINT('Ctrl Pts',(-0.789228158371282,-14.8794106476797,
-19.5987235724804));
#127784=CARTESIAN_POINT('Ctrl Pts',(-0.655758746081171,-14.8797874004441,
-19.6071546696214));
#127785=CARTESIAN_POINT('Ctrl Pts',(-0.655710759323642,-14.8790060309101,
-19.6064533749551));
#127786=CARTESIAN_POINT('Ctrl Pts',(0.150646959653731,-14.9027671522175,
-19.6335083223348));
#127787=CARTESIAN_POINT('Ctrl Pts',(0.958811380139958,-14.926532746564,
-19.6113266044822));
#127788=CARTESIAN_POINT('Ctrl Pts',(1.76247327132041,-14.9503082185365,
-19.5396104382273));
#127789=CARTESIAN_POINT('Ctrl Pts',(2.51292467897954,-14.9725095156308,
-19.4726426019911));
#127790=CARTESIAN_POINT('Ctrl Pts',(3.25944913869785,-14.994719425385,-19.3624828967173));
#127791=CARTESIAN_POINT('Ctrl Pts',(3.99690497664398,-15.0169423508957,
-19.2089296540644));
#127792=CARTESIAN_POINT('Ctrl Pts',(4.78644650336282,-15.0407348570134,
-19.0445311160117));
#127793=CARTESIAN_POINT('Ctrl Pts',(5.56559213165539,-15.064542281564,-18.8303925992463));
#127794=CARTESIAN_POINT('Ctrl Pts',(6.32865559191083,-15.0883700393292,
-18.5692701169917));
#127795=CARTESIAN_POINT('Ctrl Pts',(7.07710253124183,-15.1117413751347,
-18.3131494496902));
#127796=CARTESIAN_POINT('Ctrl Pts',(7.81007663559465,-15.1351322716302,
-18.0118280436064));
#127797=CARTESIAN_POINT('Ctrl Pts',(8.52223515560565,-15.1585478626155,
-17.667949896346));
#127798=CARTESIAN_POINT('Ctrl Pts',(9.13060369966545,-15.1785508655928,
-17.3741885470055));
#127799=CARTESIAN_POINT('Ctrl Pts',(9.72378190815405,-15.1985718894935,
-17.0493718153618));
#127800=CARTESIAN_POINT('Ctrl Pts',(10.2984600031371,-15.2186141589309,
-16.6951697996547));
#127801=CARTESIAN_POINT('Ctrl Pts',(10.910605581886,-15.2399631310446,-16.3178747543207));
#127802=CARTESIAN_POINT('Ctrl Pts',(11.5023352409069,-15.2612268868931,
-15.907048026819));
#127803=CARTESIAN_POINT('Ctrl Pts',(12.0695504621061,-15.2824355696547,
-15.4645500377651));
#127804=CARTESIAN_POINT('Ctrl Pts',(12.2394344848028,-15.2887876847055,
-15.3320194997856));
#127805=CARTESIAN_POINT('Ctrl Pts',(12.4071194336176,-15.2951348608195,
-15.1966482936382));
#127806=CARTESIAN_POINT('Ctrl Pts',(12.5724951413861,-15.3014779103766,
-15.0584873041567));
#127807=CARTESIAN_POINT('Ctrl Pts',(13.1282285692395,-15.3227932820291,
-14.5942070219057));
#127808=CARTESIAN_POINT('Ctrl Pts',(13.6578838785329,-15.3440620546457,
-14.0984190059429));
#127809=CARTESIAN_POINT('Ctrl Pts',(14.1586866214391,-15.365315075526,-13.5747642894884));
#127810=CARTESIAN_POINT('Ctrl Pts',(14.6597323635587,-15.3865784087846,
-13.0508554855993));
#127811=CARTESIAN_POINT('Ctrl Pts',(15.1318967788857,-15.4078259785045,
-12.4990534410112));
#127812=CARTESIAN_POINT('Ctrl Pts',(15.5724208168547,-15.4290886383389,
-11.9230543868655));
#127813=CARTESIAN_POINT('Ctrl Pts',(16.0126243840991,-15.4503358300957,
-11.3474743582857));
#127814=CARTESIAN_POINT('Ctrl Pts',(16.4212327997882,-15.4715980868855,
-10.747733085128));
#127815=CARTESIAN_POINT('Ctrl Pts',(16.7955240242841,-15.4929061539599,
-10.1275604268515));
#127816=CARTESIAN_POINT('Ctrl Pts',(17.16981524878,-15.5142142210343,-9.50738776857508));
#127817=CARTESIAN_POINT('Ctrl Pts',(17.5097884410619,-15.5355680886613,
-8.86678435000356));
#127818=CARTESIAN_POINT('Ctrl Pts',(17.8127648222905,-15.5569985574532,
-8.2095127704954));
#127819=CARTESIAN_POINT('Ctrl Pts',(17.9423106728998,-15.5661617413864,
-7.92847830337474));
#127820=CARTESIAN_POINT('Ctrl Pts',(18.065146796699,-15.5753226380165,-7.64433083322215));
#127821=CARTESIAN_POINT('Ctrl Pts',(18.1810607084642,-15.5844810013444,
-7.35735679352799));
#127822=CARTESIAN_POINT('Ctrl Pts',(18.488514414623,-15.608772932353,-6.59617782258591));
#127823=CARTESIAN_POINT('Ctrl Pts',(18.747264210918,-15.6330470396169,-5.81511065965056));
#127824=CARTESIAN_POINT('Ctrl Pts',(18.9563233213507,-15.6572987412909,
-5.0207154391656));
#127825=CARTESIAN_POINT('Ctrl Pts',(19.1677651804519,-15.6818268514398,
-4.21726610881699));
#127826=CARTESIAN_POINT('Ctrl Pts',(19.3283769672808,-15.7063320421068,
-3.40018425523124));
#127827=CARTESIAN_POINT('Ctrl Pts',(19.4371871042032,-15.7308095887562,
-2.57627911470373));
#127828=CARTESIAN_POINT('Ctrl Pts',(19.5446895086252,-15.7549929524903,
-1.76227606197786));
#127829=CARTESIAN_POINT('Ctrl Pts',(19.6016279006543,-15.7791493325045,
-0.941613847341449));
#127830=CARTESIAN_POINT('Ctrl Pts',(19.60711489042,-15.8032741910147,-0.120864318581995));
#127831=CARTESIAN_POINT('Ctrl Pts',(19.6120257231353,-15.8248658377069,
0.613703050604825));
#127832=CARTESIAN_POINT('Ctrl Pts',(19.5757236760067,-15.8464322352523,
1.34833977278007));
#127833=CARTESIAN_POINT('Ctrl Pts',(19.4976073433033,-15.8679701451843,
2.07834151406863));
#127834=CARTESIAN_POINT('Ctrl Pts',(19.46401419493,-15.8772323081527,2.39227146903592));
#127835=CARTESIAN_POINT('Ctrl Pts',(19.4226885851144,-15.8864892029684,
2.70534440071081));
#127836=CARTESIAN_POINT('Ctrl Pts',(19.3737643895147,-15.8957405729697,
3.01720628223415));
#127837=CARTESIAN_POINT('Ctrl Pts',(19.258192803312,-15.917594698367,3.7539045944283));
#127838=CARTESIAN_POINT('Ctrl Pts',(19.1000329503515,-15.9395335384106,
4.48426907341621));
#127839=CARTESIAN_POINT('Ctrl Pts',(18.9009730475058,-15.9615229110537,
5.20356073323192));
#127840=CARTESIAN_POINT('Ctrl Pts',(18.6997062916156,-15.9837560661626,
5.93082673125761));
#127841=CARTESIAN_POINT('Ctrl Pts',(18.4566281477905,-16.0060408889417,
6.64677214546388));
#127842=CARTESIAN_POINT('Ctrl Pts',(18.1735342039736,-16.0283421063057,
7.34651753608954));
#127843=CARTESIAN_POINT('Ctrl Pts',(17.8919361588096,-16.0505254816538,
8.04256539729055));
#127844=CARTESIAN_POINT('Ctrl Pts',(17.570744746313,-16.0727250815133,8.72258323357543));
#127845=CARTESIAN_POINT('Ctrl Pts',(17.2117677370205,-16.0949061627353,
9.3817994104191));
#127846=CARTESIAN_POINT('Ctrl Pts',(16.9054936888596,-16.1138307438716,
9.94423322057577));
#127847=CARTESIAN_POINT('Ctrl Pts',(16.5717153927879,-16.132741842803,10.4915252381086));
#127848=CARTESIAN_POINT('Ctrl Pts',(16.2115738572053,-16.1516178665345,
11.0207358710857));
#127849=CARTESIAN_POINT('Ctrl Pts',(15.7892701273532,-16.1737519844826,
11.641290853232));
#127850=CARTESIAN_POINT('Ctrl Pts',(15.330717387637,-16.1958378663556,12.2369826170186));
#127851=CARTESIAN_POINT('Ctrl Pts',(14.8397840255104,-16.217840742851,12.8044844376439));
#127852=CARTESIAN_POINT('Ctrl Pts',(14.7151672951507,-16.2234258726036,
12.9485370256635));
#127853=CARTESIAN_POINT('Ctrl Pts',(14.5884642447522,-16.2290056546861,
13.0907735089022));
#127854=CARTESIAN_POINT('Ctrl Pts',(14.4597382314414,-16.2345795220638,
13.231140009651));
#127855=CARTESIAN_POINT('Ctrl Pts',(13.9890943399277,-16.2549585159126,
13.7443434753024));
#127856=CARTESIAN_POINT('Ctrl Pts',(13.4909471003218,-16.2753740795919,
14.2328830417742));
#127857=CARTESIAN_POINT('Ctrl Pts',(12.9683162601395,-16.2958168439546,
14.6939602344819));
#127858=CARTESIAN_POINT('Ctrl Pts',(12.4404012364395,-16.3164662997527,
15.1596992579021));
#127859=CARTESIAN_POINT('Ctrl Pts',(11.8875056739619,-16.3371435097693,
15.5974171288406));
#127860=CARTESIAN_POINT('Ctrl Pts',(11.3127845399649,-16.3578388389464,
16.0042614842216));
#127861=CARTESIAN_POINT('Ctrl Pts',(10.739479615564,-16.3784831713497,16.4101033066416));
#127862=CARTESIAN_POINT('Ctrl Pts',(10.1444572937487,-16.3991455342789,
16.7852230145802));
#127863=CARTESIAN_POINT('Ctrl Pts',(9.5308808685081,-16.4198163750634,17.1268298046508));
#127864=CARTESIAN_POINT('Ctrl Pts',(9.38805454685657,-16.4246280660497,
17.2063479205202));
#127865=CARTESIAN_POINT('Ctrl Pts',(9.24422297902341,-16.4294402164384,
17.284050332637));
#127866=CARTESIAN_POINT('Ctrl Pts',(9.09942624383706,-16.434252705787,17.3599022071648));
#127867=CARTESIAN_POINT('Ctrl Pts',(8.47484661356317,-16.4550113424659,
17.6870886985396));
#127868=CARTESIAN_POINT('Ctrl Pts',(7.83230798249676,-16.4757762857547,
17.9798396758412));
#127869=CARTESIAN_POINT('Ctrl Pts',(7.17597076722431,-16.4965378708004,
18.2371756839549));
#127870=CARTESIAN_POINT('Ctrl Pts',(6.52583035052749,-16.5171034356331,
18.4920820577718));
#127871=CARTESIAN_POINT('Ctrl Pts',(5.86215158629023,-16.5376657054153,
18.7122389644054));
#127872=CARTESIAN_POINT('Ctrl Pts',(5.18898135264518,-16.5582152873132,
18.8967450867173));
#127873=CARTESIAN_POINT('Ctrl Pts',(5.03156184119755,-16.5630207658996,
18.9398914740377));
#127874=CARTESIAN_POINT('Ctrl Pts',(4.87362327056459,-16.5678255506528,
18.981088525326));
#127875=CARTESIAN_POINT('Ctrl Pts',(4.71521733604892,-16.5726295214636,
19.0203251267049));
#127876=CARTESIAN_POINT('Ctrl Pts',(4.04360291476351,-16.5929975467262,
19.186681692883));
#127877=CARTESIAN_POINT('Ctrl Pts',(3.36294578618024,-16.6133764178293,
19.3179446493331));
#127878=CARTESIAN_POINT('Ctrl Pts',(2.67715361185571,-16.6337668374896,
19.4130821530236));
#127879=CARTESIAN_POINT('Ctrl Pts',(1.98418676347082,-16.6543705792327,
19.5092149736708));
#127880=CARTESIAN_POINT('Ctrl Pts',(1.28597770991707,-16.6749861123064,
19.568462169376));
#127881=CARTESIAN_POINT('Ctrl Pts',(0.586581646521018,-16.6956141623915,
19.5898063416988));
#127882=CARTESIAN_POINT('Ctrl Pts',(0.33735378591194,-16.7029649112166,
19.5974122787106));
#127883=CARTESIAN_POINT('Ctrl Pts',(0.0879753491457351,-16.7103172495105,
19.6002056192294));
#127884=CARTESIAN_POINT('Ctrl Pts',(-0.161369772578345,-16.7176712101936,
19.5981418772729));
#127885=CARTESIAN_POINT('Ctrl Pts',(-0.859908484563414,-16.7382732824862,
19.5923603178094));
#127886=CARTESIAN_POINT('Ctrl Pts',(-1.55818563434455,-16.7588880873913,
19.5484547349622));
#127887=CARTESIAN_POINT('Ctrl Pts',(-2.2521723653789,-16.7795163524624,
19.4674423948802));
#127888=CARTESIAN_POINT('Ctrl Pts',(-2.94655704969482,-16.8001564464136,
19.3863835998372));
#127889=CARTESIAN_POINT('Ctrl Pts',(-3.63664547881754,-16.820810015598,
19.268175675416));
#127890=CARTESIAN_POINT('Ctrl Pts',(-4.31841028078466,-16.8414777983967,
19.1138889353262));
#127891=CARTESIAN_POINT('Ctrl Pts',(-4.99005340172467,-16.8618387412054,
18.9618927816166));
#127892=CARTESIAN_POINT('Ctrl Pts',(-5.65361739056324,-16.8822134783087,
18.7748814442393));
#127893=CARTESIAN_POINT('Ctrl Pts',(-6.30527259101431,-16.9026027307938,
18.5539240776245));
#127894=CARTESIAN_POINT('Ctrl Pts',(-6.40542246610687,-16.9057362607468,
18.5199661614567));
#127895=CARTESIAN_POINT('Ctrl Pts',(-6.50529111985588,-16.9088701335781,
18.4852065514864));
#127896=CARTESIAN_POINT('Ctrl Pts',(-6.60486471467207,-16.9120043519477,
18.4496492193185));
#127897=CARTESIAN_POINT('Ctrl Pts',(-7.29814929192046,-16.9338264551008,
18.2020800716384));
#127898=CARTESIAN_POINT('Ctrl Pts',(-7.97779120699882,-16.9555772294626,
17.9157273452417));
#127899=CARTESIAN_POINT('Ctrl Pts',(-8.63909891543552,-16.9772844356344,
17.5917008107473));
#127900=CARTESIAN_POINT('Ctrl Pts',(-8.88998006513979,-16.9855195261555,
17.4687744506405));
#127901=CARTESIAN_POINT('Ctrl Pts',(-9.13822235000168,-16.9937483476749,
17.3404264969007));
#127902=CARTESIAN_POINT('Ctrl Pts',(-9.38356919395424,-17.0019724195214,
17.2067194489621));
#127903=CARTESIAN_POINT('Ctrl Pts',(-10.0303522916564,-17.0236527092651,
16.8542410666968));
#127904=CARTESIAN_POINT('Ctrl Pts',(-10.6570129425516,-17.0452999920691,
16.4645155350589));
#127905=CARTESIAN_POINT('Ctrl Pts',(-11.2599509482367,-17.0669421090932,
16.0407421450002));
#127906=CARTESIAN_POINT('Ctrl Pts',(-11.8661309385661,-17.0887005953134,
15.6146901345689));
#127907=CARTESIAN_POINT('Ctrl Pts',(-12.448331620253,-17.1104538612321,
15.1542234726397));
#127908=CARTESIAN_POINT('Ctrl Pts',(-13.002906761851,-17.1322301700013,
14.6626448785565));
#127909=CARTESIAN_POINT('Ctrl Pts',(-13.5501524270823,-17.153718674777,
14.1775631744661));
#127910=CARTESIAN_POINT('Ctrl Pts',(-14.0704971271432,-17.1752296130843,
13.6621869904574));
#127911=CARTESIAN_POINT('Ctrl Pts',(-14.5604617670339,-17.1967901372997,
13.1197332814565));
#127912=CARTESIAN_POINT('Ctrl Pts',(-14.9682261566759,-17.2147335015372,
12.6682857941254));
#127913=CARTESIAN_POINT('Ctrl Pts',(-15.3549491687146,-17.2327112062363,
12.1980850236851));
#127914=CARTESIAN_POINT('Ctrl Pts',(-15.7186448882689,-17.2507389495613,
11.7110048307402));
#127915=CARTESIAN_POINT('Ctrl Pts',(-15.9522112377684,-17.2623164138308,
11.3982006472894));
#127916=CARTESIAN_POINT('Ctrl Pts',(-16.1763914443463,-17.2738834721349,
11.0783527221723));
#127917=CARTESIAN_POINT('Ctrl Pts',(-16.3906536060836,-17.285440892682,
10.7519397836802));
#127918=CARTESIAN_POINT('Ctrl Pts',(-16.8366268764012,-17.3094969397043,
10.0725316956028));
#127919=CARTESIAN_POINT('Ctrl Pts',(-17.2396289508289,-17.3335112287803,
9.36467870932296));
#127920=CARTESIAN_POINT('Ctrl Pts',(-17.5974649820571,-17.35749074027,8.63442506058927));
#127921=CARTESIAN_POINT('Ctrl Pts',(-17.9592535018777,-17.3817351181716,
7.89610537332308));
#127922=CARTESIAN_POINT('Ctrl Pts',(-18.2748721615925,-17.4059439481493,
7.13488834878196));
#127923=CARTESIAN_POINT('Ctrl Pts',(-18.5420924054333,-17.4301244870734,
6.3570573364718));
#127924=CARTESIAN_POINT('Ctrl Pts',(-18.8061594212992,-17.4540196930053,
5.58840481480456));
#127925=CARTESIAN_POINT('Ctrl Pts',(-19.0229631204964,-17.4778872732487,
4.80352911074129));
#127926=CARTESIAN_POINT('Ctrl Pts',(-19.1903981935347,-17.5017342435932,
4.00851462748152));
#127927=CARTESIAN_POINT('Ctrl Pts',(-19.3469701315115,-17.5240340299759,
3.26508043472319));
#127928=CARTESIAN_POINT('Ctrl Pts',(-19.4603717805362,-17.5463157947706,
2.51278122998299));
#127929=CARTESIAN_POINT('Ctrl Pts',(-19.528922588154,-17.5685852698684,
1.75659730702414));
#127930=CARTESIAN_POINT('Ctrl Pts',(-19.5501185508185,-17.5754710087697,
1.5227846539645));
#127931=CARTESIAN_POINT('Ctrl Pts',(-19.5670268553474,-17.5823555726381,
1.28860059364991));
#127932=CARTESIAN_POINT('Ctrl Pts',(-19.5796727182496,-17.5892391306842,
1.05419897536061));
#127933=CARTESIAN_POINT('Ctrl Pts',(-19.6202450864771,-17.6113240017539,
0.302156284093262));
#127934=CARTESIAN_POINT('Ctrl Pts',(-19.6168655949811,-17.6334981066512,
-0.452578169454842));
#127935=CARTESIAN_POINT('Ctrl Pts',(-19.5702886987974,-17.6557241082873,
-1.20488108411405));
#127936=CARTESIAN_POINT('Ctrl Pts',(-19.5231864545011,-17.6782008004797,
-1.96566934126631));
#127937=CARTESIAN_POINT('Ctrl Pts',(-19.4319072605473,-17.7007305763331,
-2.72396991112189));
#127938=CARTESIAN_POINT('Ctrl Pts',(-19.2972845655881,-17.7232748733292,
-3.47449430503093));
#127939=CARTESIAN_POINT('Ctrl Pts',(-19.1633964549227,-17.7456961547632,
-4.22092337584417));
#127940=CARTESIAN_POINT('Ctrl Pts',(-18.9866371036645,-17.768131801943,
-4.95966004295636));
#127941=CARTESIAN_POINT('Ctrl Pts',(-18.7678713788045,-17.7905438394334,
-5.68552570112771));
#127942=CARTESIAN_POINT('Ctrl Pts',(-18.5662150201197,-17.8112030623255,
-6.35462240544413));
#127943=CARTESIAN_POINT('Ctrl Pts',(-18.3288666308684,-17.8318422206518,
-7.01278240538139));
#127944=CARTESIAN_POINT('Ctrl Pts',(-18.056532084775,-17.8524315474995,
-7.65597664823639));
#127945=CARTESIAN_POINT('Ctrl Pts',(-17.7611187817735,-17.8747656991446,
-8.35367783407172));
#127946=CARTESIAN_POINT('Ctrl Pts',(-17.4245390213045,-17.8970412049555,
-9.03376832892172));
#127947=CARTESIAN_POINT('Ctrl Pts',(-17.0500224080008,-17.9192201464202,
-9.69212389748668));
#127948=CARTESIAN_POINT('Ctrl Pts',(-16.9993612492167,-17.9222203093911,
-9.78118017646267));
#127949=CARTESIAN_POINT('Ctrl Pts',(-16.9480059417142,-17.9252187056842,
-9.86983881906751));
#127950=CARTESIAN_POINT('Ctrl Pts',(-16.8959645021731,-17.9282152417503,
-9.95808968744003));
#127951=CARTESIAN_POINT('Ctrl Pts',(-16.5400317289992,-17.9487097822802,
-10.56167361194));
#127952=CARTESIAN_POINT('Ctrl Pts',(-16.1516110885157,-17.9692525695637,
-11.1465777307933));
#127953=CARTESIAN_POINT('Ctrl Pts',(-15.7331672792952,-17.9898294906824,
-11.7094076797274));
#127954=CARTESIAN_POINT('Ctrl Pts',(-15.3104483299258,-18.0106166412743,
-12.2779879274081));
#127955=CARTESIAN_POINT('Ctrl Pts',(-14.8570901620484,-18.0314386284808,
-12.8240399030783));
#127956=CARTESIAN_POINT('Ctrl Pts',(-14.3756810462504,-18.0522809395231,
-13.3440889314263));
#127957=CARTESIAN_POINT('Ctrl Pts',(-13.895642421905,-18.0730639159824,
-13.862657466936));
#127958=CARTESIAN_POINT('Ctrl Pts',(-13.3877129892269,-18.0938671018671,
-14.3553702242702));
#127959=CARTESIAN_POINT('Ctrl Pts',(-12.8544964157357,-18.1146761229174,
-14.8188172198821));
#127960=CARTESIAN_POINT('Ctrl Pts',(-12.6799140434565,-18.1214892799728,
-14.9705560816167));
#127961=CARTESIAN_POINT('Ctrl Pts',(-12.5026211552579,-18.128303062609,
-15.119157986422));
#127962=CARTESIAN_POINT('Ctrl Pts',(-12.322709831395,-18.1351169664081,
-15.2645042547255));
#127963=CARTESIAN_POINT('Ctrl Pts',(-11.7448114821234,-18.1570041032098,
-15.7313751927066));
#127964=CARTESIAN_POINT('Ctrl Pts',(-11.1398951948302,-18.178892490114,
-16.1646507733979));
#127965=CARTESIAN_POINT('Ctrl Pts',(-10.5125103890039,-18.2007654101468,
-16.5622694681431));
#127966=CARTESIAN_POINT('Ctrl Pts',(-9.91956783996618,-18.2214375476271,
-16.9380596374585));
#127967=CARTESIAN_POINT('Ctrl Pts',(-9.3065570362391,-18.242095869356,-17.2820006296893));
#127968=CARTESIAN_POINT('Ctrl Pts',(-8.67732782499024,-18.2627262665504,
-17.5924033064717));
#127969=CARTESIAN_POINT('Ctrl Pts',(-8.64077778467385,-18.2639246245346,
-17.6104336682983));
#127970=CARTESIAN_POINT('Ctrl Pts',(-8.60417302216436,-18.2651228883011,
-17.6283508831694));
#127971=CARTESIAN_POINT('Ctrl Pts',(-8.56751429196882,-18.2663210550859,
-17.6461546255123));
#127972=CARTESIAN_POINT('Ctrl Pts',(-7.94777778559594,-18.2865767402467,
-17.9471369296199));
#127973=CARTESIAN_POINT('Ctrl Pts',(-7.31202060338499,-18.3068483190826,
-18.2159437884389));
#127974=CARTESIAN_POINT('Ctrl Pts',(-6.66382829230854,-18.3271352247414,
-18.4508192311534));
#127975=CARTESIAN_POINT('Ctrl Pts',(-6.00879263441082,-18.3476363111749,
-18.6881743918264));
#127976=CARTESIAN_POINT('Ctrl Pts',(-5.34105865716867,-18.3681530496116,
-18.8908773996245));
#127977=CARTESIAN_POINT('Ctrl Pts',(-4.6643590340801,-18.3886848563107,
-19.0571578531318));
#127978=CARTESIAN_POINT('Ctrl Pts',(-4.33792752699287,-18.3985891452676,
-19.1373694820224));
#127979=CARTESIAN_POINT('Ctrl Pts',(-4.00941014020057,-18.408496940609,
-19.2091063267905));
#127980=CARTESIAN_POINT('Ctrl Pts',(-3.67922769427143,-18.4184081771001,
-19.2721735950416));
#127981=CARTESIAN_POINT('Ctrl Pts',(-2.9956538984461,-18.4389273222973,
-19.4027412023821));
#127982=CARTESIAN_POINT('Ctrl Pts',(-2.30494309286787,-18.4594612161403,
-19.496146712643));
#127983=CARTESIAN_POINT('Ctrl Pts',(-1.61120168243678,-18.4800092842672,
-19.5526029464111));
#127984=CARTESIAN_POINT('Ctrl Pts',(-0.905863483043093,-18.5009008400482,
-19.6100029194727));
#127985=CARTESIAN_POINT('Ctrl Pts',(-0.197393498305545,-18.5218070476329,
-19.629207861837));
#127986=CARTESIAN_POINT('Ctrl Pts',(0.50989244020324,-18.5427273133236,
-19.6104964512818));
#127987=CARTESIAN_POINT('Ctrl Pts',(1.21717837871203,-18.5636475790143,
-19.5917850407266));
#127988=CARTESIAN_POINT('Ctrl Pts',(1.92327925504529,-18.5845819024526,
-19.5351573136949));
#127989=CARTESIAN_POINT('Ctrl Pts',(2.62389434265562,-18.6055297049227,
-19.4409468940969));
#127990=CARTESIAN_POINT('Ctrl Pts',(3.34590278627266,-18.627117150763,-19.3438597493447));
#127991=CARTESIAN_POINT('Ctrl Pts',(4.06276360046228,-18.6486391801974,
-19.2068816557288));
#127992=CARTESIAN_POINT('Ctrl Pts',(4.76980210435347,-18.6701219048405,
-19.0301743630095));
#127993=CARTESIAN_POINT('Ctrl Pts',(5.12680082343834,-18.6809689876201,
-18.9409511074066));
#127994=CARTESIAN_POINT('Ctrl Pts',(5.48129497477611,-18.6918060519674,
-18.8415998106064));
#127995=CARTESIAN_POINT('Ctrl Pts',(5.83268087295753,-18.7026364667246,
-18.732145936095));
#127996=CARTESIAN_POINT('Ctrl Pts',(6.52867124222904,-18.7240882791202,
-18.5153505469412));
#127997=CARTESIAN_POINT('Ctrl Pts',(7.21246743403348,-18.745514005673,-18.2589175300992));
#127998=CARTESIAN_POINT('Ctrl Pts',(7.88003491605547,-18.7669398261512,
-17.9652105162396));
#127999=CARTESIAN_POINT('Ctrl Pts',(8.55081496025942,-18.7884687549779,
-17.6700900841553));
#128000=CARTESIAN_POINT('Ctrl Pts',(9.20520881443191,-18.8099977788002,
-17.3373362304311));
#128001=CARTESIAN_POINT('Ctrl Pts',(9.83912737792,-18.8315534324627,-16.9693995850172));
#128002=CARTESIAN_POINT('Ctrl Pts',(10.4645069332862,-18.8528187272174,
-16.6064191188107));
#128003=CARTESIAN_POINT('Ctrl Pts',(11.0699582106809,-18.8741099345896,
-16.2091976744106));
#128004=CARTESIAN_POINT('Ctrl Pts',(11.6515722934246,-18.8954525415834,
-15.7801350323957));
#128005=CARTESIAN_POINT('Ctrl Pts',(12.0952274678022,-18.9117326804391,
-15.452846084432));
#128006=CARTESIAN_POINT('Ctrl Pts',(12.5250128725744,-18.9280427254272,
-15.1070308785695));
#128007=CARTESIAN_POINT('Ctrl Pts',(12.9392053028297,-18.944394029233,-14.7437713206153));
#128008=CARTESIAN_POINT('Ctrl Pts',(13.2935489654561,-18.9583826501155,
-14.4330009809203));
#128009=CARTESIAN_POINT('Ctrl Pts',(13.6366753356342,-18.9723486546476,
-14.1093802218883));
#128010=CARTESIAN_POINT('Ctrl Pts',(13.9675009063052,-18.9862952648927,
-13.7735493842129));
#128011=CARTESIAN_POINT('Ctrl Pts',(14.5328768910707,-19.0101298145785,
-13.1996194725068));
#128012=CARTESIAN_POINT('Ctrl Pts',(15.0623252677161,-19.0339077173918,
-12.5900256066974));
#128013=CARTESIAN_POINT('Ctrl Pts',(15.552591281488,-19.0576451512023,-11.9501147914873));
#128014=CARTESIAN_POINT('Ctrl Pts',(16.0478878320889,-19.0816261508151,
-11.3036379593951));
#128015=CARTESIAN_POINT('Ctrl Pts',(16.5031930492764,-19.1055658514943,
-10.6262195256651));
#128016=CARTESIAN_POINT('Ctrl Pts',(16.9151787289805,-19.1294809825738,
-9.92341909607197));
#128017=CARTESIAN_POINT('Ctrl Pts',(17.3222357628612,-19.1531100133913,
-9.22902637231118));
#128018=CARTESIAN_POINT('Ctrl Pts',(17.6870028912077,-19.1767150615667,
-8.5098561821566));
#128019=CARTESIAN_POINT('Ctrl Pts',(18.0063072143709,-19.2003122546047,
-7.77130405960691));
#128020=CARTESIAN_POINT('Ctrl Pts',(18.3168258057197,-19.2232601654547,
-7.05307336839703));
#128021=CARTESIAN_POINT('Ctrl Pts',(18.5843485507604,-19.2462006478138,
-6.31651350866323));
#128022=CARTESIAN_POINT('Ctrl Pts',(18.8060006814266,-19.269148505522,-5.56660568676258));
#128023=CARTESIAN_POINT('Ctrl Pts',(18.8496020028798,-19.2736625921568,
-5.41909087648457));
#128024=CARTESIAN_POINT('Ctrl Pts',(18.8914285095607,-19.2781769640913,
-5.27105960420948));
#128025=CARTESIAN_POINT('Ctrl Pts',(18.9314786075905,-19.2826917338873,
-5.12255575814425));
#128026=CARTESIAN_POINT('Ctrl Pts',(19.1301162281454,-19.3050837672093,
-4.38601697105494));
#128027=CARTESIAN_POINT('Ctrl Pts',(19.2850945080924,-19.3275675253995,
-3.63739950618943));
#128028=CARTESIAN_POINT('Ctrl Pts',(19.3961450344155,-19.3501028197214,
-2.88207345833894));
#128029=CARTESIAN_POINT('Ctrl Pts',(19.5081833985095,-19.372838574281,-2.12002849051425));
#128030=CARTESIAN_POINT('Ctrl Pts',(19.5755092912249,-19.3956267962647,
-1.35115612576829));
#128031=CARTESIAN_POINT('Ctrl Pts',(19.5979013762676,-19.4184262510005,
-0.5809702806754));
#128032=CARTESIAN_POINT('Ctrl Pts',(19.6201649271726,-19.4410948332316,
0.184794574889961));
#128033=CARTESIAN_POINT('Ctrl Pts',(19.5980094348714,-19.4637745217695,
0.951856927298663));
#128034=CARTESIAN_POINT('Ctrl Pts',(19.5312656630011,-19.4864247300073,
1.71481311689221));
#128035=CARTESIAN_POINT('Ctrl Pts',(19.4655268514766,-19.5087338942726,
2.46628148230846));
#128036=CARTESIAN_POINT('Ctrl Pts',(19.3565328073988,-19.5310144537124,
3.21376565887405));
#128037=CARTESIAN_POINT('Ctrl Pts',(19.2041626847601,-19.5532275986667,
3.95213029762895));
#128038=CARTESIAN_POINT('Ctrl Pts',(19.0466911616403,-19.5761844468247,
4.71521562084704));
#128039=CARTESIAN_POINT('Ctrl Pts',(18.842891391928,-19.5990692756898,5.46855965441571));
#128040=CARTESIAN_POINT('Ctrl Pts',(18.5953289254556,-19.621839369601,6.20708649836394));
#128041=CARTESIAN_POINT('Ctrl Pts',(18.3711725328819,-19.6424566391832,
6.87578848504711));
#128042=CARTESIAN_POINT('Ctrl Pts',(18.1108230444415,-19.6631335899605,
7.5327905629088));
#128043=CARTESIAN_POINT('Ctrl Pts',(17.8160734157809,-19.6838513736373,
8.17421025400484));
#128044=CARTESIAN_POINT('Ctrl Pts',(17.5182781486487,-19.7047832335091,
8.82225771422303));
#128045=CARTESIAN_POINT('Ctrl Pts',(17.1853686087913,-19.7257567776343,
9.45439826479497));
#128046=CARTESIAN_POINT('Ctrl Pts',(16.8192445587379,-19.7467526218088,
10.0666449315081));
#128047=CARTESIAN_POINT('Ctrl Pts',(16.454284202139,-19.7676817325183,10.676945625433));
#128048=CARTESIAN_POINT('Ctrl Pts',(16.0563206900308,-19.7886330035843,
11.2674779319638));
#128049=CARTESIAN_POINT('Ctrl Pts',(15.6272780883931,-19.8095872511903,
11.8343216422174));
#128050=CARTESIAN_POINT('Ctrl Pts',(15.4470906859051,-19.8183875228481,
12.0723821410523));
#128051=CARTESIAN_POINT('Ctrl Pts',(15.2614220365565,-19.8271883195506,
12.3062648743409));
#128052=CARTESIAN_POINT('Ctrl Pts',(15.0704165496183,-19.8359882202618,
12.5356814673913));
#128053=CARTESIAN_POINT('Ctrl Pts',(14.6149326328572,-19.8569730270717,
13.0827629677587));
#128054=CARTESIAN_POINT('Ctrl Pts',(14.1290986424431,-19.8779527386208,
13.6044440429186));
#128055=CARTESIAN_POINT('Ctrl Pts',(13.6164858855297,-19.8989080839319,
14.0981726966296));
#128056=CARTESIAN_POINT('Ctrl Pts',(13.1174897562939,-19.9193067885213,
14.5787863445965));
#128057=CARTESIAN_POINT('Ctrl Pts',(12.5931194476773,-19.9396824027481,
15.0329126703017));
#128058=CARTESIAN_POINT('Ctrl Pts',(12.0466839392113,-19.9600171620351,
15.4582427930756));
#128059=CARTESIAN_POINT('Ctrl Pts',(11.5045050894667,-19.9801935162969,
15.8802596517067));
#128060=CARTESIAN_POINT('Ctrl Pts',(10.9400703422272,-20.0003899912952,
16.2742824962147));
#128061=CARTESIAN_POINT('Ctrl Pts',(10.3565268578845,-20.0206049466896,
16.6379060976358));
#128062=CARTESIAN_POINT('Ctrl Pts',(9.76676588530388,-20.0410352866282,
17.005404004101));
#128063=CARTESIAN_POINT('Ctrl Pts',(9.15748746846514,-20.0614845027305,
17.3418508065844));
#128064=CARTESIAN_POINT('Ctrl Pts',(8.53198041090875,-20.0819509045252,
17.6447982846954));
#128065=CARTESIAN_POINT('Ctrl Pts',(8.15324500233229,-20.0943430125792,
17.8282285681966));
#128066=CARTESIAN_POINT('Ctrl Pts',(7.76856069909398,-20.1067414211879,
17.9993782894608));
#128067=CARTESIAN_POINT('Ctrl Pts',(7.37866296071231,-20.1191457559495,
18.1577115474691));
#128068=CARTESIAN_POINT('Ctrl Pts',(6.73534364746018,-20.1396125279633,
18.418956568355));
#128069=CARTESIAN_POINT('Ctrl Pts',(6.07783063339884,-20.1600954328864,
18.6453073224805));
#128070=CARTESIAN_POINT('Ctrl Pts',(5.41016804127551,-20.18059279437,18.8361784871307));
#128071=CARTESIAN_POINT('Ctrl Pts',(4.74669222958177,-20.2009616209426,
19.0258527363537));
#128072=CARTESIAN_POINT('Ctrl Pts',(4.07319464200111,-20.2213447231645,
19.1804908844442));
#128073=CARTESIAN_POINT('Ctrl Pts',(3.39365231674643,-20.2417404649053,
19.299568644681));
#128074=CARTESIAN_POINT('Ctrl Pts',(2.75758507241062,-20.2608313482295,
19.411028166775));
#128075=CARTESIAN_POINT('Ctrl Pts',(2.11622246519551,-20.2799333054781,
19.4913322062663));
#128076=CARTESIAN_POINT('Ctrl Pts',(1.47282230390386,-20.29904500411,19.5400920527321));
#128077=CARTESIAN_POINT('Ctrl Pts',(0.753280548481804,-20.3204184292503,
19.5946222621274));
#128078=CARTESIAN_POINT('Ctrl Pts',(0.0305250762172014,-20.3417330777875,
19.6098527943867));
#128079=CARTESIAN_POINT('Ctrl Pts',(-0.690953371194072,-20.3630130704197,
19.5850452326682));
#128080=CARTESIAN_POINT('Ctrl Pts',(-1.14651195170103,-20.3764497618019,
19.5693811506115));
#128081=CARTESIAN_POINT('Ctrl Pts',(-1.60156064214391,-20.3898726387337,
19.5377548410077));
#128082=CARTESIAN_POINT('Ctrl Pts',(-2.05496317493863,-20.403287786142,
19.4899894029204));
#128083=CARTESIAN_POINT('Ctrl Pts',(-2.77310667673844,-20.4245360153426,
19.4143338066413));
#128084=CARTESIAN_POINT('Ctrl Pts',(-3.48712072463587,-20.4457648550274,
19.2981866136459));
#128085=CARTESIAN_POINT('Ctrl Pts',(-4.19270376477099,-20.4669984822918,
19.1430387205982));
#128086=CARTESIAN_POINT('Ctrl Pts',(-4.90127864826618,-20.4883221452899,
18.987232962824));
#128087=CARTESIAN_POINT('Ctrl Pts',(-5.60134994745386,-20.5096506359025,
18.7920950941768));
#128088=CARTESIAN_POINT('Ctrl Pts',(-6.28855683932694,-20.5310084222042,
18.5591875987118));
#128089=CARTESIAN_POINT('Ctrl Pts',(-6.96633031489234,-20.552073026217,
18.3294772675824));
#128090=CARTESIAN_POINT('Ctrl Pts',(-7.631589221217,-20.5731661223953,18.0630273348934));
#128091=CARTESIAN_POINT('Ctrl Pts',(-8.28015943079096,-20.5943112084382,
17.7613858188074));
#128092=CARTESIAN_POINT('Ctrl Pts',(-8.72627498256338,-20.6088557428434,
17.5539033143696));
#128093=CARTESIAN_POINT('Ctrl Pts',(-9.16449479655393,-20.6234248751726,
17.3297716201742));
#128094=CARTESIAN_POINT('Ctrl Pts',(-9.59346660630121,-20.6380262831535,
17.0895075356785));
#128095=CARTESIAN_POINT('Ctrl Pts',(-10.0752847143674,-20.6544264815082,
16.819644612294));
#128096=CARTESIAN_POINT('Ctrl Pts',(-10.5457379703058,-20.6707855270969,
16.5293763784359));
#128097=CARTESIAN_POINT('Ctrl Pts',(-11.0029146248779,-20.687111741245,
16.219367429996));
#128098=CARTESIAN_POINT('Ctrl Pts',(-11.6662435938738,-20.7107998510601,
15.7695677429571));
#128099=CARTESIAN_POINT('Ctrl Pts',(-12.3016220544282,-20.734418844507,
15.2782076073603));
#128100=CARTESIAN_POINT('Ctrl Pts',(-12.9048714109323,-20.7579942786738,
14.7498135917413));
#128101=CARTESIAN_POINT('Ctrl Pts',(-13.5084671243876,-20.7815832487283,
14.2211161975305));
#128102=CARTESIAN_POINT('Ctrl Pts',(-14.0798959447015,-20.8051286169996,
13.6553428997869));
#128103=CARTESIAN_POINT('Ctrl Pts',(-14.6149860772242,-20.8286560204444,
13.057080320201));
#128104=CARTESIAN_POINT('Ctrl Pts',(-15.149615639411,-20.8521631730501,
12.4593326856316));
#128105=CARTESIAN_POINT('Ctrl Pts',(-15.6479681117284,-20.8756523945823,
11.8291522553565));
#128106=CARTESIAN_POINT('Ctrl Pts',(-16.1059100415365,-20.899149213885,
11.171157731577));
#128107=CARTESIAN_POINT('Ctrl Pts',(-16.5638519713445,-20.9226460331877,
10.5131632077974));
#128108=CARTESIAN_POINT('Ctrl Pts',(-16.9813823700772,-20.9461504484319,
9.82735522193954));
#128109=CARTESIAN_POINT('Ctrl Pts',(-17.3544097733066,-20.9696879388875,
9.11838733112494));
#128110=CARTESIAN_POINT('Ctrl Pts',(-17.3883445806307,-20.9718291762245,
9.05389156334628));
#128111=CARTESIAN_POINT('Ctrl Pts',(-17.4219111255369,-20.9739706872684,
8.98920414905274));
#128112=CARTESIAN_POINT('Ctrl Pts',(-17.4551083184244,-20.9761124911958,
8.9243296388657));
#128113=CARTESIAN_POINT('Ctrl Pts',(-17.8118348935349,-20.9991276413676,
8.22720859283442));
#128114=CARTESIAN_POINT('Ctrl Pts',(-18.1260739425188,-21.0222370388523,
7.50804297130844));
#128115=CARTESIAN_POINT('Ctrl Pts',(-18.3964088533696,-21.0453966438251,
6.77246800158741));
#128116=CARTESIAN_POINT('Ctrl Pts',(-18.6649133364572,-21.0683994359624,
6.04187358299937));
#128117=CARTESIAN_POINT('Ctrl Pts',(-18.8901064366776,-21.0914517685838,
5.29509244823133));
#128118=CARTESIAN_POINT('Ctrl Pts',(-19.0706541986085,-21.1145105015425,
4.53765520889372));
#128119=CARTESIAN_POINT('Ctrl Pts',(-19.2530481846633,-21.1378050257878,
3.77247265668914));
#128120=CARTESIAN_POINT('Ctrl Pts',(-19.3898792007663,-21.1611060833291,
2.99641604695381));
#128121=CARTESIAN_POINT('Ctrl Pts',(-19.4798251624413,-21.1843691172144,
2.21517966505745));
#128122=CARTESIAN_POINT('Ctrl Pts',(-19.5697711241163,-21.2076321510998,
1.43394328316109));
#128123=CARTESIAN_POINT('Ctrl Pts',(-19.6128322361787,-21.2308571528725,
0.647528119740722));
#128124=CARTESIAN_POINT('Ctrl Pts',(-19.6077369632179,-21.2539995391302,
-0.138394909935014));
#128125=CARTESIAN_POINT('Ctrl Pts',(-19.6032106322642,-21.2745578291503,
-0.836561183613273));
#128126=CARTESIAN_POINT('Ctrl Pts',(-19.5606831708355,-21.2950509138142,
-1.53433901454626));
#128127=CARTESIAN_POINT('Ctrl Pts',(-19.4812482543893,-21.3154476470734,
-2.22779014314906));
#128128=CARTESIAN_POINT('Ctrl Pts',(-19.4004186845983,-21.3362024895061,
-2.93341631994544));
#128129=CARTESIAN_POINT('Ctrl Pts',(-19.2811422073229,-21.3570279734612,
-3.63504625671086));
#128130=CARTESIAN_POINT('Ctrl Pts',(-19.1244449282422,-21.3779005378791,
-4.32843589496759));
#128131=CARTESIAN_POINT('Ctrl Pts',(-18.9661117378791,-21.3989910107624,
-5.02906448427111));
#128132=CARTESIAN_POINT('Ctrl Pts',(-18.7695726511406,-21.4201295571524,
-5.72127891183556));
#128133=CARTESIAN_POINT('Ctrl Pts',(-18.5359390443585,-21.4412919421218,
-6.40070980558835));
#128134=CARTESIAN_POINT('Ctrl Pts',(-18.3031205614925,-21.4623804936801,
-7.07777023398511));
#128135=CARTESIAN_POINT('Ctrl Pts',(-18.0334663817489,-21.4834927203665,
-7.74213533205163));
#128136=CARTESIAN_POINT('Ctrl Pts',(-17.7281225263362,-21.5046046544898,
-8.38950331567131));
#128137=CARTESIAN_POINT('Ctrl Pts',(-17.5725930534677,-21.5153581965285,
-8.71924566829937));
#128138=CARTESIAN_POINT('Ctrl Pts',(-17.4078047366647,-21.5261116626226,
-9.04457861896947));
#128139=CARTESIAN_POINT('Ctrl Pts',(-17.2339131115302,-21.5368618847864,
-9.36493693936273));
#128140=CARTESIAN_POINT('Ctrl Pts',(-16.8920540308682,-21.5579960887077,
-9.99473955813395));
#128141=CARTESIAN_POINT('Ctrl Pts',(-16.5150100864188,-21.5791177546043,
-10.6053130873614));
#128142=CARTESIAN_POINT('Ctrl Pts',(-16.1058471470088,-21.60020281126,-11.1934026361385));
#128143=CARTESIAN_POINT('Ctrl Pts',(-15.7591383073773,-21.6180694722465,
-11.6917269598173));
#128144=CARTESIAN_POINT('Ctrl Pts',(-15.3893681619348,-21.6359098455898,
-12.1739077899902));
#128145=CARTESIAN_POINT('Ctrl Pts',(-14.9984148624023,-21.6537093023533,
-12.6379911740929));
#128146=CARTESIAN_POINT('Ctrl Pts',(-14.5563628730098,-21.673835197906,
-13.1627315546754));
#128147=CARTESIAN_POINT('Ctrl Pts',(-14.0867741330032,-21.6939852829623,
-13.664770630065));
#128148=CARTESIAN_POINT('Ctrl Pts',(-13.5922538016879,-21.7141568396715,
-14.1411452459081));
#128149=CARTESIAN_POINT('Ctrl Pts',(-13.0924151788571,-21.7345453302701,
-14.6226430061745));
#128150=CARTESIAN_POINT('Ctrl Pts',(-12.5671063600919,-21.7549557567587,
-15.0779205942648));
#128151=CARTESIAN_POINT('Ctrl Pts',(-12.0190635226561,-21.775385318194,
-15.503944519298));
#128152=CARTESIAN_POINT('Ctrl Pts',(-11.621480268853,-21.7902061514472,
-15.8130079113226));
#128153=CARTESIAN_POINT('Ctrl Pts',(-11.2119332680776,-21.8050370553902,
-16.1066758331858));
#128154=CARTESIAN_POINT('Ctrl Pts',(-10.791479639955,-21.8198769627639,
-16.3838019338294));
#128155=CARTESIAN_POINT('Ctrl Pts',(-10.2122873877565,-21.8403195485791,
-16.7655545924791));
#128156=CARTESIAN_POINT('Ctrl Pts',(-9.61239786369868,-21.8607792191424,
-17.1159151102441));
#128157=CARTESIAN_POINT('Ctrl Pts',(-8.99565518757294,-21.8812531910511,
-17.4335271416834));
#128158=CARTESIAN_POINT('Ctrl Pts',(-8.38313553490114,-21.9015869714879,
-17.7489643875761));
#128159=CARTESIAN_POINT('Ctrl Pts',(-7.75399361344127,-21.9219348580238,
-18.0320998401728));
#128160=CARTESIAN_POINT('Ctrl Pts',(-7.11201176184973,-21.9422941323724,
-18.2816527785479));
#128161=CARTESIAN_POINT('Ctrl Pts',(-6.58398903300882,-21.9590394026197,
-18.4869072155455));
#128162=CARTESIAN_POINT('Ctrl Pts',(-6.04728076936827,-21.9757923767108,
-18.6694443005607));
#128163=CARTESIAN_POINT('Ctrl Pts',(-5.50399376411711,-21.9925515469376,
-18.8285778275897));
#128164=CARTESIAN_POINT('Ctrl Pts',(-4.81738724173691,-22.0137317987681,
-19.0296908977191));
#128165=CARTESIAN_POINT('Ctrl Pts',(-4.11964730381972,-22.034860475872,
-19.1937011820658));
#128166=CARTESIAN_POINT('Ctrl Pts',(-3.41492941206282,-22.0559594504782,
-19.3190426509587));
#128167=CARTESIAN_POINT('Ctrl Pts',(-2.88039220700402,-22.0719632827174,
-19.4141156996832));
#128168=CARTESIAN_POINT('Ctrl Pts',(-2.34184132047343,-22.0879500289663,
-19.4869415778162));
#128169=CARTESIAN_POINT('Ctrl Pts',(-1.80110368466387,-22.1039292521993,
-19.5368515909474));
#128170=CARTESIAN_POINT('Ctrl Pts',(-1.08810681854768,-22.1249988714262,
-19.6026611085282));
#128171=CARTESIAN_POINT('Ctrl Pts',(-0.37130774094828,-22.1460554126522,
-19.6286267805447));
#128172=CARTESIAN_POINT('Ctrl Pts',(0.344890082005405,-22.1671207947469,
-19.6153582156049));
#128173=CARTESIAN_POINT('Ctrl Pts',(1.06370386047867,-22.1882631194135,
-19.6020411864355));
#128174=CARTESIAN_POINT('Ctrl Pts',(1.78191106529626,-22.2094143484011,
-19.5492026686032));
#128175=CARTESIAN_POINT('Ctrl Pts',(2.4950474819374,-22.2305966316539,-19.4575100915644));
#128176=CARTESIAN_POINT('Ctrl Pts',(3.19821434042034,-22.2514827892287,
-19.3670993653162));
#128177=CARTESIAN_POINT('Ctrl Pts',(3.89645026550133,-22.2723991342395,
-19.2389133786624));
#128178=CARTESIAN_POINT('Ctrl Pts',(4.58547751540182,-22.2933669351568,
-19.0736418894493));
#128179=CARTESIAN_POINT('Ctrl Pts',(5.00401325107677,-22.3061034038286,
-18.9732510495603));
#128180=CARTESIAN_POINT('Ctrl Pts',(5.41915134586539,-22.31885885901,-18.8591777002081));
#128181=CARTESIAN_POINT('Ctrl Pts',(5.82993563064656,-22.3316380880958,
-18.7315855319688));
#128182=CARTESIAN_POINT('Ctrl Pts',(6.4346128823159,-22.3504491999333,-18.5437689954463));
#128183=CARTESIAN_POINT('Ctrl Pts',(7.03028075835265,-22.3691927996668,
-18.3266803220547));
#128184=CARTESIAN_POINT('Ctrl Pts',(7.61391629094718,-22.3878872405628,
-18.0807299194868));
#128185=CARTESIAN_POINT('Ctrl Pts',(8.35063156615564,-22.4114849816193,
-17.7702700375978));
#128186=CARTESIAN_POINT('Ctrl Pts',(9.06817445264914,-22.4350044018083,
-17.4138205469328));
#128187=CARTESIAN_POINT('Ctrl Pts',(9.76159048197374,-22.4584825926441,
-17.0149651705559));
#128188=CARTESIAN_POINT('Ctrl Pts',(10.4417722166747,-22.4815126869814,
-16.6237222077085));
#128189=CARTESIAN_POINT('Ctrl Pts',(11.0987382755842,-22.5045031201218,
-16.1916770050375));
#128190=CARTESIAN_POINT('Ctrl Pts',(11.7278116213921,-22.5274888996812,
-15.7222663614844));
#128191=CARTESIAN_POINT('Ctrl Pts',(12.3752447854079,-22.5511455306395,
-15.2391557350312));
#128192=CARTESIAN_POINT('Ctrl Pts',(12.9931321319912,-22.5747972336897,
-14.7164668257126));
#128193=CARTESIAN_POINT('Ctrl Pts',(13.5763908305045,-22.59848208802,-14.1580015889252));
#128194=CARTESIAN_POINT('Ctrl Pts',(14.1276328736638,-22.6208668163167,
-13.6301920269849));
#128195=CARTESIAN_POINT('Ctrl Pts',(14.6479428555906,-22.6432811489641,
-13.0704267771));
#128196=CARTESIAN_POINT('Ctrl Pts',(15.1330579539291,-22.6657572083362,
-12.4819573379371));
#128197=CARTESIAN_POINT('Ctrl Pts',(15.1612338942501,-22.6670626389642,
-12.4477784804754));
#128198=CARTESIAN_POINT('Ctrl Pts',(15.1892911185246,-22.6683682778354,
-12.4135028030606));
#128199=CARTESIAN_POINT('Ctrl Pts',(15.2172287955063,-22.6696741312506,
-12.3791309466306));
#128200=CARTESIAN_POINT('Ctrl Pts',(15.22231488082,-22.6699118633241,-12.3728735117583));
#128201=CARTESIAN_POINT('Ctrl Pts',(15.2273970364441,-22.6701496025245,
-12.3666128519242));
#128202=CARTESIAN_POINT('Ctrl Pts',(15.2324752572928,-22.6703873488122,
-12.3603489709264));
#128203=CARTESIAN_POINT('Ctrl Pts',(15.7371064126394,-22.6940125883222,
-11.7378968171116));
#128204=CARTESIAN_POINT('Ctrl Pts',(16.202878534499,-22.7177078112264,-11.08363367525));
#128205=CARTESIAN_POINT('Ctrl Pts',(16.6271241609384,-22.7414342715389,
-10.4031676878557));
#128206=CARTESIAN_POINT('Ctrl Pts',(17.0473596420363,-22.7649364595234,
-9.72913374675575));
#128207=CARTESIAN_POINT('Ctrl Pts',(17.42684991852,-22.7884693024906,-9.02939120317491));
#128208=CARTESIAN_POINT('Ctrl Pts',(17.7630526262102,-22.8119951060132,
-8.30941336155186));
#128209=CARTESIAN_POINT('Ctrl Pts',(18.1040677133257,-22.8358576560588,
-7.5791298130664));
#128210=CARTESIAN_POINT('Ctrl Pts',(18.4005469091347,-22.8597129621807,
-6.82802865124206));
#128211=CARTESIAN_POINT('Ctrl Pts',(18.6498913228423,-22.8835216200684,
-6.0618274485176));
#128212=CARTESIAN_POINT('Ctrl Pts',(18.8992357365499,-22.907330277956,-5.29562624579315));
#128213=CARTESIAN_POINT('Ctrl Pts',(19.1014453067872,-22.9310922785053,
-4.51432607177508));
#128214=CARTESIAN_POINT('Ctrl Pts',(19.2539769347494,-22.9547682298215,
-3.72363373481995));
#128215=CARTESIAN_POINT('Ctrl Pts',(19.370885803139,-22.9729148182597,-3.11760239828457));
#128216=CARTESIAN_POINT('Ctrl Pts',(19.4586125075537,-22.9910108538788,
-2.50605353208117));
#128217=CARTESIAN_POINT('Ctrl Pts',(19.5173600044766,-23.0090386741227,
-1.8918023044503));
#128218=CARTESIAN_POINT('Ctrl Pts',(19.5854856812119,-23.0299443725526,
-1.17949484013639));
#128219=CARTESIAN_POINT('Ctrl Pts',(19.6145097840479,-23.0509310316604,
-0.463048422716213));
#128220=CARTESIAN_POINT('Ctrl Pts',(19.6046187736984,-23.0719704570034,
0.253077333190128));
#128221=CARTESIAN_POINT('Ctrl Pts',(19.5946235666772,-23.0932315217969,
0.976747103080558));
#128222=CARTESIAN_POINT('Ctrl Pts',(19.5448892159866,-23.1145464772846,
1.70008845494877));
#128223=CARTESIAN_POINT('Ctrl Pts',(19.4556617890298,-23.1358863165152,
2.41850000839113));
#128224=CARTESIAN_POINT('Ctrl Pts',(19.3667709162341,-23.157145664669,3.13420180760288));
#128225=CARTESIAN_POINT('Ctrl Pts',(19.2386846423635,-23.1784297125707,
3.84501002446789));
#128226=CARTESIAN_POINT('Ctrl Pts',(19.0716952718512,-23.1997097898108,
4.54638983448006));
#128227=CARTESIAN_POINT('Ctrl Pts',(18.9722053142992,-23.2123881655351,
4.96426222547035));
#128228=CARTESIAN_POINT('Ctrl Pts',(18.8589071816001,-23.2250651315797,
5.37878824550769));
#128229=CARTESIAN_POINT('Ctrl Pts',(18.731870326901,-23.2377346222429,5.7890133096717));
#128230=CARTESIAN_POINT('Ctrl Pts',(18.5184080003602,-23.2590233967442,
6.47832191077963));
#128231=CARTESIAN_POINT('Ctrl Pts',(18.2661532581372,-23.2802910630135,
7.15548466035689));
#128232=CARTESIAN_POINT('Ctrl Pts',(17.9775294829814,-23.3015088461265,
7.81664019776648));
#128233=CARTESIAN_POINT('Ctrl Pts',(17.7690608682118,-23.316834131965,8.29418290524675));
#128234=CARTESIAN_POINT('Ctrl Pts',(17.5416195129528,-23.3321333932026,
8.76337540721669));
#128235=CARTESIAN_POINT('Ctrl Pts',(17.2961279677039,-23.3473958055563,
9.22277682275547));
#128236=CARTESIAN_POINT('Ctrl Pts',(16.9727487684999,-23.3675005577582,
9.82793355725495));
#128237=CARTESIAN_POINT('Ctrl Pts',(16.6176851701197,-23.3876333921402,
10.416600702853));
#128238=CARTESIAN_POINT('Ctrl Pts',(16.2329124504956,-23.4077905151052,
10.9853623207135));
#128239=CARTESIAN_POINT('Ctrl Pts',(15.8439626981899,-23.4281664606559,
11.5602983260624));
#128240=CARTESIAN_POINT('Ctrl Pts',(15.4246556720503,-23.4485672250165,
12.1148934589705));
#128241=CARTESIAN_POINT('Ctrl Pts',(14.9770820730228,-23.468988898881,12.6456361734249));
#128242=CARTESIAN_POINT('Ctrl Pts',(14.6003288456576,-23.4861792147383,
13.0923985182232));
#128243=CARTESIAN_POINT('Ctrl Pts',(14.2035476894447,-23.5033843466903,
13.5222597116203));
#128244=CARTESIAN_POINT('Ctrl Pts',(13.7880096596207,-23.52060196781,13.9331408298609));
#128245=CARTESIAN_POINT('Ctrl Pts',(13.2945393558096,-23.5410486757285,
14.4210808394295));
#128246=CARTESIAN_POINT('Ctrl Pts',(12.7746165699497,-23.5615129965012,
14.8822525320775));
#128247=CARTESIAN_POINT('Ctrl Pts',(12.2317539576146,-23.5819910406813,
15.3145758489492));
#128248=CARTESIAN_POINT('Ctrl Pts',(11.6929066314734,-23.602317618899,15.7437014841126));
#128249=CARTESIAN_POINT('Ctrl Pts',(11.131458388178,-23.6226577183074,16.1444035173764));
#128250=CARTESIAN_POINT('Ctrl Pts',(10.5508688060154,-23.6430075426655,
16.514692235308));
#128251=CARTESIAN_POINT('Ctrl Pts',(10.1416454107648,-23.6573509350936,
16.7756869397092));
#128252=CARTESIAN_POINT('Ctrl Pts',(9.72291310108978,-23.6716991590432,
17.0215731945757));
#128253=CARTESIAN_POINT('Ctrl Pts',(9.29588735240024,-23.6860508873067,
17.2516693562142));
#128254=CARTESIAN_POINT('Ctrl Pts',(8.67082850933479,-23.7070582263066,
17.5884725607725));
#128255=CARTESIAN_POINT('Ctrl Pts',(8.02743881655159,-23.7280215902262,
17.891835775395));
#128256=CARTESIAN_POINT('Ctrl Pts',(7.36940511634371,-23.7489604184727,
18.1594593160374));
#128257=CARTESIAN_POINT('Ctrl Pts',(6.78646671581576,-23.7675096919264,
18.3965414573873));
#128258=CARTESIAN_POINT('Ctrl Pts',(6.1920369885387,-23.7860397134015,18.6055757758286));
#128259=CARTESIAN_POINT('Ctrl Pts',(5.58870612175765,-23.8045640196338,
18.784984362226));
#128260=CARTESIAN_POINT('Ctrl Pts',(4.9075109494526,-23.8254790244355,18.9875469520965));
#128261=CARTESIAN_POINT('Ctrl Pts',(4.21496887985508,-23.846386744749,19.1523421474283));
#128262=CARTESIAN_POINT('Ctrl Pts',(3.51542569720538,-23.8673066593563,
19.2791163590301));
#128263=CARTESIAN_POINT('Ctrl Pts',(2.81375222049706,-23.8882902806381,
19.406276631645));
#128264=CARTESIAN_POINT('Ctrl Pts',(2.10503581259057,-23.9092861689682,
19.4951837339154));
#128265=CARTESIAN_POINT('Ctrl Pts',(1.39368198617556,-23.9303139796943,
19.5456302735935));
#128266=CARTESIAN_POINT('Ctrl Pts',(0.692443680502272,-23.9510427729025,
19.5953594585607));
#128267=CARTESIAN_POINT('Ctrl Pts',(-0.0113566523745494,-23.9718025827656,
19.6077140167582));
#128268=CARTESIAN_POINT('Ctrl Pts',(-0.713492944631226,-23.9926122807265,
19.5825449548877));
#128269=CARTESIAN_POINT('Ctrl Pts',(-1.07987094775227,-24.0034708785066,
19.5694116206188));
#128270=CARTESIAN_POINT('Ctrl Pts',(-1.4457958516419,-24.014343060883,19.5460621860492));
#128271=CARTESIAN_POINT('Ctrl Pts',(-1.81066785880628,-24.0252315212182,
19.5124811321349));
#128272=CARTESIAN_POINT('Ctrl Pts',(-2.52176360940174,-24.0464519429629,
19.447035320261));
#128273=CARTESIAN_POINT('Ctrl Pts',(-3.22940845988671,-24.0675762576381,
19.3428704584686));
#128274=CARTESIAN_POINT('Ctrl Pts',(-3.92923242583439,-24.088636614141,
19.1997065708046));
#128275=CARTESIAN_POINT('Ctrl Pts',(-4.69266891522087,-24.1116113126597,
19.0435293875081));
#128276=CARTESIAN_POINT('Ctrl Pts',(-5.446797523735,-24.1345099128327,18.8409396340502));
#128277=CARTESIAN_POINT('Ctrl Pts',(-6.18646230724128,-24.1573743267527,
18.5942869118021));
#128278=CARTESIAN_POINT('Ctrl Pts',(-6.91574331868412,-24.1799177589688,
18.3510968197938));
#128279=CARTESIAN_POINT('Ctrl Pts',(-7.63096275696319,-24.2024279668785,
18.065072329818));
#128280=CARTESIAN_POINT('Ctrl Pts',(-8.32716537783096,-24.2249450899402,
17.7385178135735));
#128281=CARTESIAN_POINT('Ctrl Pts',(-9.03823718330308,-24.2479431236586,
17.4049888918329));
#128282=CARTESIAN_POINT('Ctrl Pts',(-9.72947005929997,-24.2709483692697,
17.0291800315193));
#128283=CARTESIAN_POINT('Ctrl Pts',(-10.3955863428959,-24.29400350379,16.6136024741682));
#128284=CARTESIAN_POINT('Ctrl Pts',(-11.0617026264918,-24.3170586383102,
16.1980249168171));
#128285=CARTESIAN_POINT('Ctrl Pts',(-11.7027010396204,-24.340163647634,
15.7426787250433));
#128286=CARTESIAN_POINT('Ctrl Pts',(-12.3133240267526,-24.3633612397438,
15.2501312034336));
#128287=CARTESIAN_POINT('Ctrl Pts',(-12.3825975680644,-24.365992944395,
15.1942530072221));
#128288=CARTESIAN_POINT('Ctrl Pts',(-12.4514855919403,-24.3686250970026,
15.1378930526906));
#128289=CARTESIAN_POINT('Ctrl Pts',(-12.5199804044071,-24.3712576597382,
15.0810549860519));
#128290=CARTESIAN_POINT('Ctrl Pts',(-13.1366549598195,-24.3949592277276,
14.5693287952256));
#128291=CARTESIAN_POINT('Ctrl Pts',(-13.7214535549842,-24.4186940430266,
14.0188441515605));
#128292=CARTESIAN_POINT('Ctrl Pts',(-14.2706690830458,-24.4424344813345,
13.4345635145209));
#128293=CARTESIAN_POINT('Ctrl Pts',(-14.8260179330525,-24.4664400391517,
12.8437579686428));
#128294=CARTESIAN_POINT('Ctrl Pts',(-15.344984017284,-24.4904513466274,
12.2183983990292));
#128295=CARTESIAN_POINT('Ctrl Pts',(-15.8237761209753,-24.5144397951777,
11.5636505903649));
#128296=CARTESIAN_POINT('Ctrl Pts',(-16.2982725939303,-24.5382130239779,
10.9147770532053));
#128297=CARTESIAN_POINT('Ctrl Pts',(-16.733312393246,-24.5619637988775,
10.2370412760552));
#128298=CARTESIAN_POINT('Ctrl Pts',(-17.1252520512313,-24.5856642496317,
9.53549014861088));
#128299=CARTESIAN_POINT('Ctrl Pts',(-17.5111847817745,-24.6090014636347,
8.8446911015789));
#128300=CARTESIAN_POINT('Ctrl Pts',(-17.8553281596653,-24.6322898779989,
8.13080200373319));
#128301=CARTESIAN_POINT('Ctrl Pts',(-18.1542529233318,-24.6555029313032,
7.39864538866794));
#128302=CARTESIAN_POINT('Ctrl Pts',(-18.3569444575039,-24.6712429768229,
6.90219288422669));
#128303=CARTESIAN_POINT('Ctrl Pts',(-18.5388466778128,-24.6869483736836,
6.39734152551366));
#128304=CARTESIAN_POINT('Ctrl Pts',(-18.6997242256504,-24.7026108802648,
5.88592746622951));
#128305=CARTESIAN_POINT('Ctrl Pts',(-18.9161312194692,-24.7236795502593,
5.19799070529615));
#128306=CARTESIAN_POINT('Ctrl Pts',(-19.094470317549,-24.7448386683398,
4.49767358495602));
#128307=CARTESIAN_POINT('Ctrl Pts',(-19.2340422451108,-24.7660555536369,
3.78948955905185));
#128308=CARTESIAN_POINT('Ctrl Pts',(-19.375095742853,-24.7874976583254,
3.07378808781749));
#128309=CARTESIAN_POINT('Ctrl Pts',(-19.4765547086101,-24.8089987721873,
2.35005281007848));
#128310=CARTESIAN_POINT('Ctrl Pts',(-19.5377505534859,-24.8305252640267,
1.62295018627082));
#128311=CARTESIAN_POINT('Ctrl Pts',(-19.5987002078209,-24.8519651549101,
0.898772692240685));
#128312=CARTESIAN_POINT('Ctrl Pts',(-19.6197102239741,-24.8734302240729,
0.171255837811651));
#128313=CARTESIAN_POINT('Ctrl Pts',(-19.6001706893231,-24.8948872457744,
-0.554997029558176));
#128314=CARTESIAN_POINT('Ctrl Pts',(-19.5868944823692,-24.9094662961872,
-1.04845214710157));
#128315=CARTESIAN_POINT('Ctrl Pts',(-19.5548993304661,-24.9240416307921,
-1.54132389626891));
#128316=CARTESIAN_POINT('Ctrl Pts',(-19.5040067104076,-24.9386028212373,
-2.03217345125547));
#128317=CARTESIAN_POINT('Ctrl Pts',(-19.4290495152086,-24.9600492705119,
-2.75512121586599));
#128318=CARTESIAN_POINT('Ctrl Pts',(-19.3130968931926,-24.9814650334164,
-3.47368044579757));
#128319=CARTESIAN_POINT('Ctrl Pts',(-19.1578098735237,-25.0028168020346,
-4.18350709742301));
#128320=CARTESIAN_POINT('Ctrl Pts',(-19.0648778726257,-25.0155948345103,
-4.60830506937779));
#128321=CARTESIAN_POINT('Ctrl Pts',(-18.9578591740969,-25.0283499478681,
-5.02997611813705));
#128322=CARTESIAN_POINT('Ctrl Pts',(-18.8371157187017,-25.0410750195792,
-5.4475959010222));
#128323=CARTESIAN_POINT('Ctrl Pts',(-18.6462710015093,-25.0611880162134,
-6.1076774689867));
#128324=CARTESIAN_POINT('Ctrl Pts',(-18.420874106436,-25.0813327916949,
-6.7581834175214));
#128325=CARTESIAN_POINT('Ctrl Pts',(-18.1621994878394,-25.1015044842292,
-7.39536212046763));
#128326=CARTESIAN_POINT('Ctrl Pts',(-17.9006906286837,-25.1218971935352,
-8.03952224947359));
#128327=CARTESIAN_POINT('Ctrl Pts',(-17.6051710426225,-25.142317413121,
-8.6700606108396));
#128328=CARTESIAN_POINT('Ctrl Pts',(-17.2770103406507,-25.1627601332874,
-9.28310765055302));
#128329=CARTESIAN_POINT('Ctrl Pts',(-16.9639625254843,-25.182261398508,
-9.8679218444019));
#128330=CARTESIAN_POINT('Ctrl Pts',(-16.6212114367204,-25.2017831397943,
-10.4368180775504));
#128331=CARTESIAN_POINT('Ctrl Pts',(-16.249986978249,-25.2213210177305,
-10.9864538767618));
#128332=CARTESIAN_POINT('Ctrl Pts',(-15.8608835262978,-25.2417998832128,
-11.5625613554278));
#128333=CARTESIAN_POINT('Ctrl Pts',(-15.4404982103078,-25.2622964772054,
-12.1175075867033));
#128334=CARTESIAN_POINT('Ctrl Pts',(-14.9918890459667,-25.2828058113178,
-12.6485555064646));
#128335=CARTESIAN_POINT('Ctrl Pts',(-14.5468327823652,-25.3031527153371,
-13.1753976259504));
#128336=CARTESIAN_POINT('Ctrl Pts',(-14.0739986834936,-25.3235121586228,
-13.6787179331245));
#128337=CARTESIAN_POINT('Ctrl Pts',(-13.5764039476312,-25.3438792769131,
-14.1558838066786));
#128338=CARTESIAN_POINT('Ctrl Pts',(-13.2860095164376,-25.3557654511524,
-14.4343560300545));
#128339=CARTESIAN_POINT('Ctrl Pts',(-12.9871825237748,-25.3676542394909,
-14.7039212459731));
#128340=CARTESIAN_POINT('Ctrl Pts',(-12.6805261769823,-25.3795446758429,
-14.9640636563532));
#128341=CARTESIAN_POINT('Ctrl Pts',(-12.139138525779,-25.4005366933756,
-15.42333309593));
#128342=CARTESIAN_POINT('Ctrl Pts',(-11.5728663282804,-25.4214920964815,
-15.8537293079379));
#128343=CARTESIAN_POINT('Ctrl Pts',(-10.9848769868152,-25.4424281061763,
-16.25227273953));
#128344=CARTESIAN_POINT('Ctrl Pts',(-10.39688764535,-25.4633641158711,-16.6508161711221));
#128345=CARTESIAN_POINT('Ctrl Pts',(-9.78718173760837,-25.4842807351926,
-17.0175060595484));
#128346=CARTESIAN_POINT('Ctrl Pts',(-9.15897394390007,-25.5051952085922,
-17.3493879329442));
#128347=CARTESIAN_POINT('Ctrl Pts',(-8.53468113804548,-25.5259793430973,
-17.6792015201515));
#128348=CARTESIAN_POINT('Ctrl Pts',(-7.8921169453595,-25.5467613589222,
-17.9746388039186));
#128349=CARTESIAN_POINT('Ctrl Pts',(-7.2354193147381,-25.5675581764333,
-18.2346258333577));
#128350=CARTESIAN_POINT('Ctrl Pts',(-6.57713334455329,-25.588405294732,
-18.4952416874881));
#128351=CARTESIAN_POINT('Ctrl Pts',(-5.90464631754922,-25.6092672845999,
-18.7202351870548));
#128352=CARTESIAN_POINT('Ctrl Pts',(-5.22215322281148,-25.6301611949389,
-18.908569412796));
#128353=CARTESIAN_POINT('Ctrl Pts',(-4.54951484503551,-25.6507534120092,
-19.0941842256915));
#128354=CARTESIAN_POINT('Ctrl Pts',(-3.86715814888833,-25.6713766305279,
-19.2441905278658));
#128355=CARTESIAN_POINT('Ctrl Pts',(-3.17911237096411,-25.6920472191737,
-19.3576439460048));
#128356=CARTESIAN_POINT('Ctrl Pts',(-2.88249816700599,-25.7009582399128,
-19.4065533302163));
#128357=CARTESIAN_POINT('Ctrl Pts',(-2.58482677289141,-25.7098780650743,
-19.4486702072387));
#128358=CARTESIAN_POINT('Ctrl Pts',(-2.28642115798649,-25.7188080121602,
-19.4839219321255));
#128359=CARTESIAN_POINT('Ctrl Pts',(-1.53995288481254,-25.7411464731265,
-19.5721049048591));
#128360=CARTESIAN_POINT('Ctrl Pts',(-0.788300793594494,-25.7633772496176,
-19.6176078702118));
#128361=CARTESIAN_POINT('Ctrl Pts',(-0.036402126244936,-25.7855397144617,
-19.6191070548819));
#128362=CARTESIAN_POINT('Ctrl Pts',(0.00697735112579151,-25.7868183390742,
-19.6191935477171));
#128363=CARTESIAN_POINT('Ctrl Pts',(0.0503576382299004,-25.7880967363839,
-19.6191335827066));
#128364=CARTESIAN_POINT('Ctrl Pts',(0.0937377830524499,-25.7893749139747,
-19.6189269091382));
#128365=CARTESIAN_POINT('Ctrl Pts',(0.852767889165118,-25.8117394145175,
-19.61531070497));
#128366=CARTESIAN_POINT('Ctrl Pts',(1.61175698642759,-25.8340366444404,
-19.5667755911165));
#128367=CARTESIAN_POINT('Ctrl Pts',(2.36560028365758,-25.8563072650441,
-19.4745171227756));
#128368=CARTESIAN_POINT('Ctrl Pts',(3.11823563140336,-25.8785421994717,
-19.382406488301));
#128369=CARTESIAN_POINT('Ctrl Pts',(3.86574073675375,-25.9007506168438,
-19.2467123195934));
#128370=CARTESIAN_POINT('Ctrl Pts',(4.60301278064724,-25.9229729397171,
-19.0686730138318));
#128371=CARTESIAN_POINT('Ctrl Pts',(5.34205976253922,-25.9452487614931,
-18.8902050891749));
#128372=CARTESIAN_POINT('Ctrl Pts',(6.07082333401635,-25.9675385521192,
-18.6691876859093));
#128373=CARTESIAN_POINT('Ctrl Pts',(6.78415560678676,-25.9898829573472,
-18.406920078135));
#128374=CARTESIAN_POINT('Ctrl Pts',(7.49748787955718,-26.0122273625752,
-18.1446524703607));
#128375=CARTESIAN_POINT('Ctrl Pts',(8.1953877196999,-26.0346263677967,-17.8411344895545));
#128376=CARTESIAN_POINT('Ctrl Pts',(8.87271528362818,-26.0571206866651,
-17.4977200708101));
#128377=CARTESIAN_POINT('Ctrl Pts',(9.02428147636027,-26.0621542604492,
-17.4208739202171));
#128378=CARTESIAN_POINT('Ctrl Pts',(9.17484041596892,-26.0671882605008,
-17.3420249532099));
#128379=CARTESIAN_POINT('Ctrl Pts',(9.32433468719114,-26.0722225146197,
-17.261187449282));
#128380=CARTESIAN_POINT('Ctrl Pts',(10.0382546286788,-26.0962639335762,
-16.8751425152364));
#128381=CARTESIAN_POINT('Ctrl Pts',(10.7278918686658,-26.1203111493128,
-16.4437428300992));
#128382=CARTESIAN_POINT('Ctrl Pts',(11.388466621613,-26.1443453874085,-15.9712786546676));
#128383=CARTESIAN_POINT('Ctrl Pts',(12.0570683979505,-26.1686716793413,
-15.4930732955616));
#128384=CARTESIAN_POINT('Ctrl Pts',(12.6958963031125,-26.1929846748338,
-14.9728002023096));
#128385=CARTESIAN_POINT('Ctrl Pts',(13.3000242521505,-26.2172648846366,
-14.414953144685));
#128386=CARTESIAN_POINT('Ctrl Pts',(13.8978700724135,-26.2412926124861,
-13.862906955996));
#128387=CARTESIAN_POINT('Ctrl Pts',(14.4617332442891,-26.2652882300472,
-13.2740650930823));
#128388=CARTESIAN_POINT('Ctrl Pts',(14.9868792542289,-26.2892328613663,
-12.6528133905356));
#128389=CARTESIAN_POINT('Ctrl Pts',(15.4774711356413,-26.3116019577819,
-12.0724394834424));
#128390=CARTESIAN_POINT('Ctrl Pts',(15.9342732888523,-26.3339265541332,
-11.4637813092599));
#128391=CARTESIAN_POINT('Ctrl Pts',(16.3534641634424,-26.3561913113416,
-10.8304291394091));
#128392=CARTESIAN_POINT('Ctrl Pts',(16.6047400442916,-26.3695374904179,
-10.450778402683));
#128393=CARTESIAN_POINT('Ctrl Pts',(16.8425023672756,-26.3828621693782,
-10.0622549595408));
#128394=CARTESIAN_POINT('Ctrl Pts',(17.0663875068124,-26.396162060816,-9.66593225704818));
#128395=CARTESIAN_POINT('Ctrl Pts',(17.4239947245768,-26.4174057091593,
-9.03289399792791));
#128396=CARTESIAN_POINT('Ctrl Pts',(17.7462767241163,-26.4387482399017,
-8.37947274639349));
#128397=CARTESIAN_POINT('Ctrl Pts',(18.0316326899312,-26.4601527088758,
-7.71006361544206));
#128398=CARTESIAN_POINT('Ctrl Pts',(18.3200363500791,-26.4817857845258,
-7.03350497770158));
#128399=CARTESIAN_POINT('Ctrl Pts',(18.5707208860743,-26.5034821397642,
-6.34061614132924));
#128400=CARTESIAN_POINT('Ctrl Pts',(18.7820850419559,-26.5252037448581,
-5.63595060067214));
#128401=CARTESIAN_POINT('Ctrl Pts',(18.9925518750427,-26.5468331333161,
-4.9342766384584));
#128402=CARTESIAN_POINT('Ctrl Pts',(19.1640315162077,-26.5684875623655,
-4.22092672445158));
#128403=CARTESIAN_POINT('Ctrl Pts',(19.2949941002026,-26.5901294738812,
-3.50039744792501));
#128404=CARTESIAN_POINT('Ctrl Pts',(19.3945820808257,-26.6065866496556,
-2.95248480417345));
#128405=CARTESIAN_POINT('Ctrl Pts',(19.4707419121991,-26.6230365858093,
-2.40042076548564));
#128406=CARTESIAN_POINT('Ctrl Pts',(19.5228205562866,-26.6394627542928,
-1.84617788122423));
#128407=CARTESIAN_POINT('Ctrl Pts',(19.5913223558896,-26.6610689639286,
-1.11715285274362));
#128408=CARTESIAN_POINT('Ctrl Pts',(19.6181588968999,-26.6826340454869,
-0.384359558320573));
#128409=CARTESIAN_POINT('Ctrl Pts',(19.6041320706076,-26.7041204115177,
0.347523080708513));
#128410=CARTESIAN_POINT('Ctrl Pts',(19.5974553051194,-26.7143479158861,
0.69589901720371));
#128411=CARTESIAN_POINT('Ctrl Pts',(19.5815205114503,-26.7245575862204,
1.04406904692662));
#128412=CARTESIAN_POINT('Ctrl Pts',(19.5564173325839,-26.7347453805016,
1.39153127642448));
#128413=CARTESIAN_POINT('Ctrl Pts',(19.5067573021895,-26.7548992493143,
2.07889382001191));
#128414=CARTESIAN_POINT('Ctrl Pts',(19.4210522879674,-26.7750923210856,
2.76405783081646));
#128415=CARTESIAN_POINT('Ctrl Pts',(19.2998256150536,-26.7953169039918,
3.44306036538495));
#128416=CARTESIAN_POINT('Ctrl Pts',(19.1735148588036,-26.8163896786569,
4.15053935144944));
#128417=CARTESIAN_POINT('Ctrl Pts',(19.0086402983343,-26.8374966634792,
4.85132822295784));
#128418=CARTESIAN_POINT('Ctrl Pts',(18.8058530564664,-26.8586291845547,
5.54094131668959));
#128419=CARTESIAN_POINT('Ctrl Pts',(18.6030658145986,-26.8797617056302,
6.23055441042132));
#128420=CARTESIAN_POINT('Ctrl Pts',(18.362366095762,-26.9009197635868,6.90899065811154));
#128421=CARTESIAN_POINT('Ctrl Pts',(18.0844623839644,-26.9220947016595,
7.5717773147437));
#128422=CARTESIAN_POINT('Ctrl Pts',(17.8147541119933,-26.9426451862851,
8.21501825128787));
#128423=CARTESIAN_POINT('Ctrl Pts',(17.5100045544767,-26.9632115706002,
8.84351831960858));
#128424=CARTESIAN_POINT('Ctrl Pts',(17.1727075317076,-26.9837859492303,
9.45396838629008));
#128425=CARTESIAN_POINT('Ctrl Pts',(16.8382681548718,-27.0041860177258,
10.059246601361));
#128426=CARTESIAN_POINT('Ctrl Pts',(16.4718311023671,-27.024593945965,10.6467787113587));
#128427=CARTESIAN_POINT('Ctrl Pts',(16.0758641307395,-27.0450020298412,
11.2133738869822));
#128428=CARTESIAN_POINT('Ctrl Pts',(15.8941672521238,-27.0543666622589,
11.4733667202892));
#128429=CARTESIAN_POINT('Ctrl Pts',(15.7062529919766,-27.0637313274472,
11.7289516071775));
#128430=CARTESIAN_POINT('Ctrl Pts',(15.5123618614675,-27.073095280944,11.9798233142688));
#128431=CARTESIAN_POINT('Ctrl Pts',(15.0868073901423,-27.0936473932008,
12.5304394069254));
#128432=CARTESIAN_POINT('Ctrl Pts',(14.6320884964069,-27.1141737299116,
13.0589048695008));
#128433=CARTESIAN_POINT('Ctrl Pts',(14.150583634529,-27.1346878687739,13.5618801420755));
#128434=CARTESIAN_POINT('Ctrl Pts',(13.6640133479953,-27.1554178161005,
14.0701467077371));
#128435=CARTESIAN_POINT('Ctrl Pts',(13.1500908897435,-27.1761353094105,
14.5523831051485));
#128436=CARTESIAN_POINT('Ctrl Pts',(12.6113207301842,-27.1968543712591,
15.0051591989034));
#128437=CARTESIAN_POINT('Ctrl Pts',(12.5334409919464,-27.1998493313264,
15.07060841326));
#128438=CARTESIAN_POINT('Ctrl Pts',(12.4550421409886,-27.2028443241659,
15.1354420950995));
#128439=CARTESIAN_POINT('Ctrl Pts',(12.3761318205437,-27.2058393921263,
15.199649927857));
#128440=CARTESIAN_POINT('Ctrl Pts',(11.8315936002635,-27.2265075248574,
15.6427303611977));
#128441=CARTESIAN_POINT('Ctrl Pts',(11.2626959794231,-27.2471792349666,
16.0560049825057));
#128442=CARTESIAN_POINT('Ctrl Pts',(10.673229424361,-27.2678684371096,16.4376458889665));
#128443=CARTESIAN_POINT('Ctrl Pts',(10.0827139254813,-27.2885944552696,
16.8199659177047));
#128444=CARTESIAN_POINT('Ctrl Pts',(9.47155697975722,-27.3093380259195,
17.1705390131302));
#128445=CARTESIAN_POINT('Ctrl Pts',(8.84360249712832,-27.3301131497639,
17.4875677895539));
#128446=CARTESIAN_POINT('Ctrl Pts',(8.22482122952904,-27.3505847887482,
17.799965381366));
#128447=CARTESIAN_POINT('Ctrl Pts',(7.58973041037127,-27.3710870625195,
18.0797911358133));
#128448=CARTESIAN_POINT('Ctrl Pts',(6.94202836221213,-27.3916334166961,
18.3253711239021));
#128449=CARTESIAN_POINT('Ctrl Pts',(6.72430260549087,-27.3985400962777,
18.4079231073244));
#128450=CARTESIAN_POINT('Ctrl Pts',(6.50515192972724,-27.4054517574875,
18.4866058162458));
#128451=CARTESIAN_POINT('Ctrl Pts',(6.28471709647089,-27.4123689134888,
18.561356976309));
#128452=CARTESIAN_POINT('Ctrl Pts',(5.58151359816744,-27.4344351551373,
18.7998187315687));
#128453=CARTESIAN_POINT('Ctrl Pts',(4.86470871649868,-27.4563969184658,
18.9986590490278));
#128454=CARTESIAN_POINT('Ctrl Pts',(4.138721887847,-27.4782931586411,19.1556881463251));
#128455=CARTESIAN_POINT('Ctrl Pts',(4.00828698957399,-27.4822271609495,
19.1839008817681));
#128456=CARTESIAN_POINT('Ctrl Pts',(3.87755581976204,-27.4861590488549,
19.2107640262484));
#128457=CARTESIAN_POINT('Ctrl Pts',(3.74655416066146,-27.4900890489862,
19.2362649711661));
#128458=CARTESIAN_POINT('Ctrl Pts',(3.01643842634495,-27.5119922443459,
19.3783902026491));
#128459=CARTESIAN_POINT('Ctrl Pts',(2.27791776924695,-27.5338368005054,
19.4781995328356));
#128460=CARTESIAN_POINT('Ctrl Pts',(1.53593038292094,-27.5556619780109,
19.5358548473124));
#128461=CARTESIAN_POINT('Ctrl Pts',(0.789595308624215,-27.5776150405229,
19.5938479941052));
#128462=CARTESIAN_POINT('Ctrl Pts',(0.0397535742751921,-27.5995485018287,
19.6091912696889));
#128463=CARTESIAN_POINT('Ctrl Pts',(-0.708538936758435,-27.621502266477,
19.5820931061354));
#128464=CARTESIAN_POINT('Ctrl Pts',(-1.447718213371,-27.6431886626821,19.5553249631463));
#128465=CARTESIAN_POINT('Ctrl Pts',(-2.1853848284616,-27.6648948656063,
19.4871425941516));
#128466=CARTESIAN_POINT('Ctrl Pts',(-2.91664906509846,-27.686659291289,
19.3777941177999));
#128467=CARTESIAN_POINT('Ctrl Pts',(-3.63327023562346,-27.7079878992355,
19.2706352698865));
#128468=CARTESIAN_POINT('Ctrl Pts',(-4.34374193770734,-27.7293724082184,
19.1239422969483));
#128469=CARTESIAN_POINT('Ctrl Pts',(-5.04346036763643,-27.7508490637994,
18.9379972562266));
#128470=CARTESIAN_POINT('Ctrl Pts',(-5.28591072169327,-27.7582906610575,
18.8735678528698));
#128471=CARTESIAN_POINT('Ctrl Pts',(-5.5271234826723,-27.7657307637882,
18.8044283294439));
#128472=CARTESIAN_POINT('Ctrl Pts',(-5.76690876011107,-27.7731690989764,
18.7305872224479));
#128473=CARTESIAN_POINT('Ctrl Pts',(-6.54871278664006,-27.7974212985398,
18.4898331803754));
#128474=CARTESIAN_POINT('Ctrl Pts',(-7.31534143510944,-27.8216547078474,
18.1990950668003));
#128475=CARTESIAN_POINT('Ctrl Pts',(-8.06114116015967,-27.8458598664839,
17.8617124171235));
#128476=CARTESIAN_POINT('Ctrl Pts',(-8.81589105891814,-27.870355505751,
17.5202809146256));
#128477=CARTESIAN_POINT('Ctrl Pts',(-9.54930813494271,-27.8948222110222,
17.131079168036));
#128478=CARTESIAN_POINT('Ctrl Pts',(-10.2555487986771,-27.9192501936655,
16.6976202185812));
#128479=CARTESIAN_POINT('Ctrl Pts',(-10.9537713223446,-27.9434008388565,
16.2690824450774));
#128480=CARTESIAN_POINT('Ctrl Pts',(-11.6254301632121,-27.9675136343845,
15.7972874013303));
#128481=CARTESIAN_POINT('Ctrl Pts',(-12.2649075317909,-27.9915791558332,
15.285670458946));
#128482=CARTESIAN_POINT('Ctrl Pts',(-12.8440125200478,-28.0133726769189,
14.8223547296186));
#128483=CARTESIAN_POINT('Ctrl Pts',(-13.3967255321707,-28.035127428334,
14.3263820743098));
#128484=CARTESIAN_POINT('Ctrl Pts',(-13.9189039442077,-28.0568364502147,
13.8003260426776));
#128485=CARTESIAN_POINT('Ctrl Pts',(-14.1826052963341,-28.0677995584002,
13.5346664833432));
#128486=CARTESIAN_POINT('Ctrl Pts',(-14.438520013723,-28.0787510049878,
13.2613351613826));
#128487=CARTESIAN_POINT('Ctrl Pts',(-14.6863318447243,-28.0896898985379,
12.9808773067467));
#128488=CARTESIAN_POINT('Ctrl Pts',(-15.171826394573,-28.1111205670356,
12.4314250899667));
#128489=CARTESIAN_POINT('Ctrl Pts',(-15.6263979869174,-28.1326572581188,
11.8541763681782));
#128490=CARTESIAN_POINT('Ctrl Pts',(-16.0475612513105,-28.1542590727391,
11.2532308301722));
#128491=CARTESIAN_POINT('Ctrl Pts',(-16.4732446020912,-28.176092726355,
10.645835713165));
#128492=CARTESIAN_POINT('Ctrl Pts',(-16.8647983984154,-28.1979929222374,
10.0142334095693));
#128493=CARTESIAN_POINT('Ctrl Pts',(-17.2197046542005,-28.2199175447515,
9.3626811116141));
#128494=CARTESIAN_POINT('Ctrl Pts',(-17.5730332154761,-28.2417447039045,
8.71402521366988));
#128495=CARTESIAN_POINT('Ctrl Pts',(-17.8900392258475,-28.2635960780609,
8.04559727373962));
#128496=CARTESIAN_POINT('Ctrl Pts',(-18.1682884335249,-28.2854300847512,
7.36160673259637));
#128497=CARTESIAN_POINT('Ctrl Pts',(-18.4016782292344,-28.3037440070208,
6.78788933013816));
#128498=CARTESIAN_POINT('Ctrl Pts',(-18.6078014643425,-28.32204570804,6.20322324575036));
#128499=CARTESIAN_POINT('Ctrl Pts',(-18.7852498620262,-28.3403106262628,
5.61009013339203));
#128500=CARTESIAN_POINT('Ctrl Pts',(-18.9967262597539,-28.3620780761861,
4.90321615982054));
#128501=CARTESIAN_POINT('Ctrl Pts',(-19.1674750927692,-28.3837932736953,
4.18431771397591));
#128502=CARTESIAN_POINT('Ctrl Pts',(-19.2973703704165,-28.4054146955697,
3.45824112795302));
#128503=CARTESIAN_POINT('Ctrl Pts',(-19.343485506759,-28.4130906853032,
3.20047101216381));
#128504=CARTESIAN_POINT('Ctrl Pts',(-19.3844519744408,-28.4207548570585,
2.9417959533031));
#128505=CARTESIAN_POINT('Ctrl Pts',(-19.4202654736736,-28.4284053593008,
2.68243193946393));
#128506=CARTESIAN_POINT('Ctrl Pts',(-19.5149158115717,-28.4486246240426,
1.99696718247794));
#128507=CARTESIAN_POINT('Ctrl Pts',(-19.5735036731087,-28.4688952326903,
1.30610987087396));
#128508=CARTESIAN_POINT('Ctrl Pts',(-19.5957695298959,-28.489204421448,
0.613898815406113));
#128509=CARTESIAN_POINT('Ctrl Pts',(-19.6182562033277,-28.5097150220337,
-0.0851770880715074));
#128510=CARTESIAN_POINT('Ctrl Pts',(-19.603696816974,-28.5302649734686,
-0.785632802989712));
#128511=CARTESIAN_POINT('Ctrl Pts',(-19.5518760817627,-28.5508411718505,
-1.48329714728258));
#128512=CARTESIAN_POINT('Ctrl Pts',(-19.5001740714872,-28.57137022872,-2.17936309367236));
#128513=CARTESIAN_POINT('Ctrl Pts',(-19.4113813105275,-28.5919254137106,
-2.87264952213013));
#128514=CARTESIAN_POINT('Ctrl Pts',(-19.2853353328928,-28.6124937328615,
-3.55901681381015));
#128515=CARTESIAN_POINT('Ctrl Pts',(-19.2639864189928,-28.6159774717547,
-3.67526960099785));
#128516=CARTESIAN_POINT('Ctrl Pts',(-19.2415689195741,-28.6194615874574,
-3.79132392065975));
#128517=CARTESIAN_POINT('Ctrl Pts',(-19.2180821897024,-28.6229460168536,
-3.90715969639873));
#128518=CARTESIAN_POINT('Ctrl Pts',(-19.0788705762046,-28.6435990852465,
-4.59374677469982));
#128519=CARTESIAN_POINT('Ctrl Pts',(-18.9020907502183,-28.6642631745061,
-5.27265397736052));
#128520=CARTESIAN_POINT('Ctrl Pts',(-18.6895734082847,-28.6849251415895,
-5.94010620251201));
#128521=CARTESIAN_POINT('Ctrl Pts',(-18.4789854895253,-28.7053995207907,
-6.60149869729427));
#128522=CARTESIAN_POINT('Ctrl Pts',(-18.2333065516897,-28.7258718163378,
-7.25164253113944));
#128523=CARTESIAN_POINT('Ctrl Pts',(-17.9543587311567,-28.7463292362231,
-7.88689457353249));
#128524=CARTESIAN_POINT('Ctrl Pts',(-17.8616599641054,-28.7531275599985,
-8.09799886172559));
#128525=CARTESIAN_POINT('Ctrl Pts',(-17.7652874909989,-28.759924240962,
-8.30745888876974));
#128526=CARTESIAN_POINT('Ctrl Pts',(-17.6653090419071,-28.7667188095748,
-8.51514191290377));
#128527=CARTESIAN_POINT('Ctrl Pts',(-17.3650892122955,-28.7871218489274,
-9.13878193417984));
#128528=CARTESIAN_POINT('Ctrl Pts',(-17.0320784944407,-28.8075113170808,
-9.74699855133548));
#128529=CARTESIAN_POINT('Ctrl Pts',(-16.6679313794148,-28.8278973972047,
-10.3361073208074));
#128530=CARTESIAN_POINT('Ctrl Pts',(-16.2999588818098,-28.8484976340596,
-10.9314047056246));
#128531=CARTESIAN_POINT('Ctrl Pts',(-15.9001925639893,-28.8690944121012,
-11.5071897931525));
#128532=CARTESIAN_POINT('Ctrl Pts',(-15.4703918440216,-28.8896982390601,
-12.0596678574383));
#128533=CARTESIAN_POINT('Ctrl Pts',(-15.3535884133191,-28.8952975728038,
-12.2098103078775));
#128534=CARTESIAN_POINT('Ctrl Pts',(-15.2345670926267,-28.9008974271154,
-12.3582315126742));
#128535=CARTESIAN_POINT('Ctrl Pts',(-15.1133638216669,-28.9064980128369,
-12.504855532214));
#128536=CARTESIAN_POINT('Ctrl Pts',(-14.6683268380703,-28.927062373486,
-13.043233010495));
#128537=CARTESIAN_POINT('Ctrl Pts',(-14.1938687735436,-28.9476365949311,
-13.5573780297436));
#128538=CARTESIAN_POINT('Ctrl Pts',(-13.6933078394891,-28.9682311152489,
-14.04479674352));
#128539=CARTESIAN_POINT('Ctrl Pts',(-13.1921788663821,-28.9888490063314,
-14.5327685824917));
#128540=CARTESIAN_POINT('Ctrl Pts',(-12.6648884099988,-29.0094872406403,
-14.9939527768007));
#128541=CARTESIAN_POINT('Ctrl Pts',(-12.1148045100156,-29.0301563084383,
-15.4258820279062));
#128542=CARTESIAN_POINT('Ctrl Pts',(-11.5728104205979,-29.0505214065272,
-15.851459110153));
#128543=CARTESIAN_POINT('Ctrl Pts',(-11.0086891075691,-29.0709164352872,
-16.2486348821847));
#128544=CARTESIAN_POINT('Ctrl Pts',(-10.4256891029081,-29.0913514772196,
-16.61509178556));
#128545=CARTESIAN_POINT('Ctrl Pts',(-10.2872526052098,-29.0962038882193,
-16.7021089551227));
#128546=CARTESIAN_POINT('Ctrl Pts',(-10.1477517248951,-29.1010585556854,
-16.7873942495101));
#128547=CARTESIAN_POINT('Ctrl Pts',(-10.0072301148727,-29.1059156152962,
-16.8709170472673));
#128548=CARTESIAN_POINT('Ctrl Pts',(-9.37604650261454,-29.1277321631543,
-17.2460780007031));
#128549=CARTESIAN_POINT('Ctrl Pts',(-8.72381219760224,-29.1494487163872,
-17.5861640997553));
#128550=CARTESIAN_POINT('Ctrl Pts',(-8.05430453775437,-29.1711031981134,
-17.8882560863415));
#128551=CARTESIAN_POINT('Ctrl Pts',(-7.85133754088907,-29.177667940219,
-17.979837866464));
#128552=CARTESIAN_POINT('Ctrl Pts',(-7.6467833832081,-29.1842269793598,
-18.0679278990136));
#128553=CARTESIAN_POINT('Ctrl Pts',(-7.44074818771546,-29.190781375453,
-18.1524451790786));
#128554=CARTESIAN_POINT('Ctrl Pts',(-6.76030980447821,-29.2124274960106,
-18.4315664295306));
#128555=CARTESIAN_POINT('Ctrl Pts',(-6.06371490409963,-29.234022976926,
-18.6717180502878));
#128556=CARTESIAN_POINT('Ctrl Pts',(-5.35568282985008,-29.2556060143426,
-18.8721178976251));
#128557=CARTESIAN_POINT('Ctrl Pts',(-4.64386185773786,-29.2773045492448,
-19.0735901463139));
#128558=CARTESIAN_POINT('Ctrl Pts',(-3.92048170743606,-29.298990510478,
-19.2348834988251));
#128559=CARTESIAN_POINT('Ctrl Pts',(-3.1903749373296,-29.320702658558,-19.3552411843379));
#128560=CARTESIAN_POINT('Ctrl Pts',(-2.46937774698765,-29.3421439030484,
-19.4740971608113));
#128561=CARTESIAN_POINT('Ctrl Pts',(-1.74182162048568,-29.3636106786537,
-19.5530321976214));
#128562=CARTESIAN_POINT('Ctrl Pts',(-1.0123843880789,-29.3851402859726,
-19.5913613458731));
#128563=CARTESIAN_POINT('Ctrl Pts',(-0.343568929527062,-29.4048806194129,
-19.6265050508075));
#128564=CARTESIAN_POINT('Ctrl Pts',(0.326827170144198,-29.4246737651522,
-19.6275119122912));
#128565=CARTESIAN_POINT('Ctrl Pts',(0.995189808874395,-29.4445485708513,
-19.5938916174581));
#128566=CARTESIAN_POINT('Ctrl Pts',(1.32656597959674,-29.45440255823,-19.5772225759607));
#128567=CARTESIAN_POINT('Ctrl Pts',(1.65753649129805,-29.4642499677181,
-19.5520701754029));
#128568=CARTESIAN_POINT('Ctrl Pts',(1.98766723496092,-29.4740908051689,
-19.5183670413208));
#128569=CARTESIAN_POINT('Ctrl Pts',(2.8027126363533,-29.4983864197523,-19.4351588428315));
#128570=CARTESIAN_POINT('Ctrl Pts',(3.61263993333676,-29.5226419721286,
-19.2998278315156));
#128571=CARTESIAN_POINT('Ctrl Pts',(4.41122805017936,-29.5468575936715,
-19.1145426242115));
#128572=CARTESIAN_POINT('Ctrl Pts',(5.21915226760825,-29.5713563141908,
-18.9270912923483));
#128573=CARTESIAN_POINT('Ctrl Pts',(6.01546955828682,-29.5958141655364,
-18.6885111697283));
#128574=CARTESIAN_POINT('Ctrl Pts',(6.7937384024095,-29.6202313368934,-18.4011019904526));
#128575=CARTESIAN_POINT('Ctrl Pts',(7.56278879377896,-29.6443592913015,
-18.1170971205747));
#128576=CARTESIAN_POINT('Ctrl Pts',(8.31421474663037,-29.6684475245565,
-17.7854135196798));
#128577=CARTESIAN_POINT('Ctrl Pts',(9.0418168410574,-29.692496258472,-17.4083174100013));
#128578=CARTESIAN_POINT('Ctrl Pts',(9.69777409384452,-29.7141769841778,
-17.0683528469028));
#128579=CARTESIAN_POINT('Ctrl Pts',(10.3343678940084,-29.7358256071793,
-16.6914795084204));
#128580=CARTESIAN_POINT('Ctrl Pts',(10.9470773074402,-29.7574423098339,
-16.2793872257928));
#128581=CARTESIAN_POINT('Ctrl Pts',(11.19050613998,-29.7660306040158,-16.1156633771631));
#128582=CARTESIAN_POINT('Ctrl Pts',(11.4301651950789,-29.7746138598554,
-15.9463806439406));
#128583=CARTESIAN_POINT('Ctrl Pts',(11.6658531830485,-29.78319208939,-15.7717664575847));
#128584=CARTESIAN_POINT('Ctrl Pts',(12.2601321035425,-29.8048217915715,
-15.331482966413));
#128585=CARTESIAN_POINT('Ctrl Pts',(12.8294292707812,-29.8265631034446,
-14.8569204922749));
#128586=CARTESIAN_POINT('Ctrl Pts',(13.37042609636,-29.848371574821,-14.3517073873932));
#128587=CARTESIAN_POINT('Ctrl Pts',(13.9172546599781,-29.8704151331445,
-13.8410482792407));
#128588=CARTESIAN_POINT('Ctrl Pts',(14.4351690183477,-29.8925273219042,
-13.2990751429864));
#128589=CARTESIAN_POINT('Ctrl Pts',(14.9207858835126,-29.9146623486401,
-12.7295666123409));
#128590=CARTESIAN_POINT('Ctrl Pts',(15.4041536112284,-29.9366948568658,
-12.1626957639009));
#128591=CARTESIAN_POINT('Ctrl Pts',(15.8555220625972,-29.9587499971816,
-11.5685449490604));
#128592=CARTESIAN_POINT('Ctrl Pts',(16.2716029934001,-29.9807825660582,
-10.950857172229));
#128593=CARTESIAN_POINT('Ctrl Pts',(16.6521404880621,-30.0009330174262,
-10.3859349619629));
#128594=CARTESIAN_POINT('Ctrl Pts',(17.0031622001916,-30.0210645849475,
-9.80132596448581));
#128595=CARTESIAN_POINT('Ctrl Pts',(17.3221907823285,-30.0411426526651,
-9.19989604968715));
#128596=CARTESIAN_POINT('Ctrl Pts',(17.6706440419561,-30.0630725628203,
-8.5429949882042));
#128597=CARTESIAN_POINT('Ctrl Pts',(17.9809301259487,-30.0849386353437,
-7.86602819253787));
#128598=CARTESIAN_POINT('Ctrl Pts',(18.2519585038024,-30.1066958521834,
-7.17382764552909));
#128599=CARTESIAN_POINT('Ctrl Pts',(18.315805744248,-30.1118212868925,-7.01076319039172));
#128600=CARTESIAN_POINT('Ctrl Pts',(18.3774745849254,-30.1169406816208,
-6.8468532524167));
#128601=CARTESIAN_POINT('Ctrl Pts',(18.4369511552304,-30.1220534501706,
-6.68216082351722));
#128602=CARTESIAN_POINT('Ctrl Pts',(18.6731041540846,-30.1423538074257,
-6.02824600001956));
#128603=CARTESIAN_POINT('Ctrl Pts',(18.8747191238085,-30.1627175362598,
-5.36142108558409));
#128604=CARTESIAN_POINT('Ctrl Pts',(19.0407424632638,-30.1831267082314,
-4.68565371324772));
#128605=CARTESIAN_POINT('Ctrl Pts',(19.2084346639923,-30.2037410325438,
-4.00309354899997));
#128606=CARTESIAN_POINT('Ctrl Pts',(19.3398159166971,-30.2244017214599,
-3.31141115637634));
#128607=CARTESIAN_POINT('Ctrl Pts',(19.4338503301378,-30.2450903653371,
-2.61471398426749));
#128608=CARTESIAN_POINT('Ctrl Pts',(19.5276446095993,-30.2657261769991,
-1.91979595511362));
#128609=CARTESIAN_POINT('Ctrl Pts',(19.5842824736123,-30.2863898032096,
-1.21988965062467));
#128610=CARTESIAN_POINT('Ctrl Pts',(19.6027870913086,-30.3070629978881,
-0.519076035651842));
#128611=CARTESIAN_POINT('Ctrl Pts',(19.6077814857418,-30.312642691028,-0.329926512289265));
#128612=CARTESIAN_POINT('Ctrl Pts',(19.6099983194786,-30.3182230812289,
-0.140710879310055));
#128613=CARTESIAN_POINT('Ctrl Pts',(19.6094190384968,-30.323803809784,0.0484906989662144));
#128614=CARTESIAN_POINT('Ctrl Pts',(19.6072635891111,-30.3445691694497,
0.752491759662498));
#128615=CARTESIAN_POINT('Ctrl Pts',(19.5663917998633,-30.3653392141676,
1.45629680818291));
#128616=CARTESIAN_POINT('Ctrl Pts',(19.4878856047274,-30.3860954611596,
2.15579193983947));
#128617=CARTESIAN_POINT('Ctrl Pts',(19.4101385622202,-30.4066509958455,
2.84852297387288));
#128618=CARTESIAN_POINT('Ctrl Pts',(19.2954818589066,-30.4271929976919,
3.53702624029224));
#128619=CARTESIAN_POINT('Ctrl Pts',(19.1450106090966,-30.4477035124702,
4.21733090251323));
#128620=CARTESIAN_POINT('Ctrl Pts',(19.1140930655654,-30.4519178373615,
4.35711407727401));
#128621=CARTESIAN_POINT('Ctrl Pts',(19.0816636237082,-30.4561308329339,
4.49655122680734));
#128622=CARTESIAN_POINT('Ctrl Pts',(19.047731993369,-30.4603423434905,4.63560808389753));
#128623=CARTESIAN_POINT('Ctrl Pts',(18.8843855584432,-30.4806165015014,
5.30502601727045));
#128624=CARTESIAN_POINT('Ctrl Pts',(18.6860535561286,-30.5008890604971,
5.96625991459446));
#128625=CARTESIAN_POINT('Ctrl Pts',(18.4536274308969,-30.521166849256,6.61542107049342));
#128626=CARTESIAN_POINT('Ctrl Pts',(18.2187587909145,-30.5416577328128,
7.27140411742264));
#128627=CARTESIAN_POINT('Ctrl Pts',(17.949075730119,-30.5621539566983,7.91505845123327));
#128628=CARTESIAN_POINT('Ctrl Pts',(17.645550844501,-30.5826625622057,8.54236937592819));
#128629=CARTESIAN_POINT('Ctrl Pts',(17.5247516558233,-30.5908247361281,
8.79203144432013));
#128630=CARTESIAN_POINT('Ctrl Pts',(17.3985926943707,-30.5989888711713,
9.03910486239698));
#128631=CARTESIAN_POINT('Ctrl Pts',(17.2671375332835,-30.6071554110806,
9.283336953647));
#128632=CARTESIAN_POINT('Ctrl Pts',(16.9374185752877,-30.627638920492,9.89592568709825));
#128633=CARTESIAN_POINT('Ctrl Pts',(16.5743769040623,-30.6481375586948,
10.4906374346467));
#128634=CARTESIAN_POINT('Ctrl Pts',(16.1807543449693,-30.6686583313098,
11.0644161676915));
#128635=CARTESIAN_POINT('Ctrl Pts',(15.7869422009879,-30.6891889875768,
11.638471256282));
#128636=CARTESIAN_POINT('Ctrl Pts',(15.3625202567142,-30.7097417981321,
12.1915724189857));
#128637=CARTESIAN_POINT('Ctrl Pts',(14.910277374101,-30.7303237986219,12.7206882946688));
#128638=CARTESIAN_POINT('Ctrl Pts',(14.4647102400797,-30.7506019794916,
13.2419936669748));
#128639=CARTESIAN_POINT('Ctrl Pts',(13.9921380835663,-30.7709084930267,
13.7400160212717));
#128640=CARTESIAN_POINT('Ctrl Pts',(13.495260981746,-30.7912501117537,14.2118944619603));
#128641=CARTESIAN_POINT('Ctrl Pts',(13.4285151326872,-30.7939826156429,
14.2752822233622));
#128642=CARTESIAN_POINT('Ctrl Pts',(13.3613307484624,-30.7967157530873,
14.3381982899433));
#128643=CARTESIAN_POINT('Ctrl Pts',(13.2937144106432,-30.7994495405957,
14.4006357898894));
#128644=CARTESIAN_POINT('Ctrl Pts',(12.7597449161807,-30.8210383929481,
14.8937077508528));
#128645=CARTESIAN_POINT('Ctrl Pts',(12.1984739803242,-30.8425327725468,
15.3574993256628));
#128646=CARTESIAN_POINT('Ctrl Pts',(11.6129405591381,-30.8639690864712,
15.7885109038312));
#128647=CARTESIAN_POINT('Ctrl Pts',(11.3624202938971,-30.8731406057318,
15.9729190536955));
#128648=CARTESIAN_POINT('Ctrl Pts',(11.1074593086512,-30.8823014987867,
16.1513267100376));
#128649=CARTESIAN_POINT('Ctrl Pts',(10.8482984652278,-30.8914546258236,
16.3234603091226));
#128650=CARTESIAN_POINT('Ctrl Pts',(10.2419422152081,-30.9128701132587,
16.7261997132117));
#128651=CARTESIAN_POINT('Ctrl Pts',(9.61259208246324,-30.9342430906278,
17.0945920708763));
#128652=CARTESIAN_POINT('Ctrl Pts',(8.96459439133903,-30.9556102002752,
17.4269964715112));
#128653=CARTESIAN_POINT('Ctrl Pts',(8.31345344469852,-30.9770809557939,
17.7610132729004));
#128654=CARTESIAN_POINT('Ctrl Pts',(7.64348422264499,-30.9985457881856,
18.0586914849885));
#128655=CARTESIAN_POINT('Ctrl Pts',(6.95913912565885,-31.0200418263228,
18.3183977247209));
#128656=CARTESIAN_POINT('Ctrl Pts',(6.28355669527296,-31.0412626193882,
18.5747785673652));
#128657=CARTESIAN_POINT('Ctrl Pts',(5.59396496576945,-31.0625138169415,
18.7941530821996));
#128658=CARTESIAN_POINT('Ctrl Pts',(4.8946781238829,-31.0838311347209,18.9749892698254));
#128659=CARTESIAN_POINT('Ctrl Pts',(4.30174201179136,-31.1019064176624,
19.1283230659068));
#128660=CARTESIAN_POINT('Ctrl Pts',(3.70183627076296,-31.120029232408,19.2539497666784));
#128661=CARTESIAN_POINT('Ctrl Pts',(3.09760206635122,-31.1382214387872,
19.3509626820202));
#128662=CARTESIAN_POINT('Ctrl Pts',(2.69009607870153,-31.1504905771014,
19.4163898683538));
#128663=CARTESIAN_POINT('Ctrl Pts',(2.28048305007236,-31.1627436988165,
19.4688840438887));
#128664=CARTESIAN_POINT('Ctrl Pts',(1.86955578678439,-31.1749820473303,
19.5081531509522));
#128665=CARTESIAN_POINT('Ctrl Pts',(1.05788709339814,-31.1991553870789,
19.5857179846058));
#128666=CARTESIAN_POINT('Ctrl Pts',(0.241089638798126,-31.2232710837819,
19.6116823571991));
#128667=CARTESIAN_POINT('Ctrl Pts',(-0.574409118237366,-31.2473388148624,
19.5869329504761));
#128668=CARTESIAN_POINT('Ctrl Pts',(-1.39899135443132,-31.2716746257305,
19.5619078710825));
#128669=CARTESIAN_POINT('Ctrl Pts',(-2.22224473896048,-31.2959614002194,
19.4850328797356));
#128670=CARTESIAN_POINT('Ctrl Pts',(-3.03750933292407,-31.3202092198492,
19.3572765085868));
#128671=CARTESIAN_POINT('Ctrl Pts',(-3.84299180556606,-31.3441660969861,
19.2310530487546));
#128672=CARTESIAN_POINT('Ctrl Pts',(-4.64067495166765,-31.3680849513284,
19.0551620239961));
#128673=CARTESIAN_POINT('Ctrl Pts',(-5.42413704685187,-31.3919755311721,
18.8305873249795));
#128674=CARTESIAN_POINT('Ctrl Pts',(-6.14672025756235,-31.4140096946565,
18.6234631921627));
#128675=CARTESIAN_POINT('Ctrl Pts',(-6.85720598608192,-31.4360198083528,
18.3749278941572));
#128676=CARTESIAN_POINT('Ctrl Pts',(-7.55056935903458,-31.4580135135724,
18.0857904235446));
#128677=CARTESIAN_POINT('Ctrl Pts',(-7.74662245845076,-31.464232379818,
18.0040348831134));
#128678=CARTESIAN_POINT('Ctrl Pts',(-7.94130672180289,-31.470449934086,
17.9190333665002));
#128679=CARTESIAN_POINT('Ctrl Pts',(-8.13453007655633,-31.4766663488512,
17.8308555039853));
#128680=CARTESIAN_POINT('Ctrl Pts',(-8.81519856323955,-31.49856493164,17.5202310853504));
#128681=CARTESIAN_POINT('Ctrl Pts',(-9.47808040457118,-31.5205794934213,
17.1698854554995));
#128682=CARTESIAN_POINT('Ctrl Pts',(-10.1190775790054,-31.5426621640462,
16.782831354195));
#128683=CARTESIAN_POINT('Ctrl Pts',(-10.7653150591948,-31.5649253658038,
16.3926129927102));
#128684=CARTESIAN_POINT('Ctrl Pts',(-11.3893079935919,-31.5872578112983,
15.9650844262641));
#128685=CARTESIAN_POINT('Ctrl Pts',(-11.9868950175726,-31.6096105449756,
15.5033715514042));
#128686=CARTESIAN_POINT('Ctrl Pts',(-12.5815861059252,-31.6318549562241,
15.0438961594724));
#128687=CARTESIAN_POINT('Ctrl Pts',(-13.1501261768784,-31.6541194644036,
14.5505678891445));
#128688=CARTESIAN_POINT('Ctrl Pts',(-13.688458954888,-31.6763557568344,
14.026491650482));
#128689=CARTESIAN_POINT('Ctrl Pts',(-14.2188750048283,-31.6982650420913,
13.5101224830559));
#128690=CARTESIAN_POINT('Ctrl Pts',(-14.7199654541429,-31.7201469288454,
12.9639038619376));
#128691=CARTESIAN_POINT('Ctrl Pts',(-15.1878986939146,-31.7419551555896,
12.3908165544185));
#128692=CARTESIAN_POINT('Ctrl Pts',(-15.6619573567399,-31.7640488602685,
11.8102273173359));
#128693=CARTESIAN_POINT('Ctrl Pts',(-16.1019851814277,-31.7860669456704,
11.2020625250584));
#128694=CARTESIAN_POINT('Ctrl Pts',(-16.5059254621038,-31.8079614434731,
10.5709499678721));
#128695=CARTESIAN_POINT('Ctrl Pts',(-16.5534753425411,-31.8105387570082,
10.4966584746187));
#128696=CARTESIAN_POINT('Ctrl Pts',(-16.6005252209581,-31.8131143583706,
10.4220489830503));
#128697=CARTESIAN_POINT('Ctrl Pts',(-16.6470717886733,-31.8156881696575,
10.3471290283823));
#128698=CARTESIAN_POINT('Ctrl Pts',(-17.0159190602901,-31.8360837287164,
9.75344355971326));
#128699=CARTESIAN_POINT('Ctrl Pts',(-17.3532746998685,-31.8565544429495,
9.13970955073721));
#128700=CARTESIAN_POINT('Ctrl Pts',(-17.6573063323034,-31.8770771721179,
8.50967334555257));
#128701=CARTESIAN_POINT('Ctrl Pts',(-17.9644303592454,-31.8978086439571,
7.873228858162));
#128702=CARTESIAN_POINT('Ctrl Pts',(-18.2375487083585,-31.9185931994932,
7.22014974719518));
#128703=CARTESIAN_POINT('Ctrl Pts',(-18.4748189178215,-31.9394070727858,
6.55432425579678));
#128704=CARTESIAN_POINT('Ctrl Pts',(-18.7114241814147,-31.96016261554,5.89036472941591));
#128705=CARTESIAN_POINT('Ctrl Pts',(-18.9123817431332,-31.9809473150947,
5.21373107369997));
#128706=CARTESIAN_POINT('Ctrl Pts',(-19.0759143625804,-32.0017376279435,
4.5282914794855));
#128707=CARTESIAN_POINT('Ctrl Pts',(-19.1360275434985,-32.009379967691,
4.2763297945651));
#128708=CARTESIAN_POINT('Ctrl Pts',(-19.1910842394451,-32.0170230659378,
4.02317827579817));
#128709=CARTESIAN_POINT('Ctrl Pts',(-19.2409979553544,-32.0246657531202,
3.76902911664772));
#128710=CARTESIAN_POINT('Ctrl Pts',(-19.3820117950242,-32.0462575069167,
3.05101908417956));
#128711=CARTESIAN_POINT('Ctrl Pts',(-19.4819728434824,-32.0678459803193,
2.32504749967755));
#128712=CARTESIAN_POINT('Ctrl Pts',(-19.5411809923561,-32.0894047942236,
1.59587540948192));
#128713=CARTESIAN_POINT('Ctrl Pts',(-19.6003891412299,-32.1109636081278,
0.86670331928626));
#128714=CARTESIAN_POINT('Ctrl Pts',(-19.6188446567613,-32.13249275957,0.134331800275005));
#128715=CARTESIAN_POINT('Ctrl Pts',(-19.5969029748661,-32.1539658826941,
-0.596501603862496));
#128716=CARTESIAN_POINT('Ctrl Pts',(-19.5762959991159,-32.1741328019673,
-1.28287862402371));
#128717=CARTESIAN_POINT('Ctrl Pts',(-19.5199924307409,-32.1943097167918,
-1.96854194122646));
#128718=CARTESIAN_POINT('Ctrl Pts',(-19.4281057465327,-32.2145001827695,
-2.64954089214433));
#128719=CARTESIAN_POINT('Ctrl Pts',(-19.3352511875086,-32.2349033220383,
-3.33771304492427));
#128720=CARTESIAN_POINT('Ctrl Pts',(-19.2060598380885,-32.2553202991483,
-4.0211211601846));
#128721=CARTESIAN_POINT('Ctrl Pts',(-19.040700459798,-32.2757547788967,
-4.69567713319412));
#128722=CARTESIAN_POINT('Ctrl Pts',(-18.9542646879754,-32.2864361811075,
-5.04827743181248));
#128723=CARTESIAN_POINT('Ctrl Pts',(-18.8579475642901,-32.2971223655257,
-5.39845895067277));
#128724=CARTESIAN_POINT('Ctrl Pts',(-18.7517788617904,-32.3078138556777,
-5.74563788353307));
#128725=CARTESIAN_POINT('Ctrl Pts',(-18.5489457449397,-32.3282397271469,
-6.40891607568331));
#128726=CARTESIAN_POINT('Ctrl Pts',(-18.3101520111575,-32.3486849632701,
-7.06123393115513));
#128727=CARTESIAN_POINT('Ctrl Pts',(-18.0374787525782,-32.3691532216931,
-7.69909045307589));
#128728=CARTESIAN_POINT('Ctrl Pts',(-17.7632513266534,-32.3897381439175,
-8.34058259288842));
#128729=CARTESIAN_POINT('Ctrl Pts',(-17.4547574560299,-32.4103463505465,
-8.96744721880146));
#128730=CARTESIAN_POINT('Ctrl Pts',(-17.1141617219068,-32.4309815837365,
-9.57614612617445));
#128731=CARTESIAN_POINT('Ctrl Pts',(-16.7735659877837,-32.4516168169266,
-10.1848450335474));
#128732=CARTESIAN_POINT('Ctrl Pts',(-16.400868838173,-32.4722790753042,
-10.7753773695808));
#128733=CARTESIAN_POINT('Ctrl Pts',(-15.9982760511968,-32.4929721410272,
-11.3442407016842));
#128734=CARTESIAN_POINT('Ctrl Pts',(-15.5822738309811,-32.5143544448397,
-11.9320515537658));
#128735=CARTESIAN_POINT('Ctrl Pts',(-15.1340991245142,-32.5356486293677,
-12.4973553589901));
#128736=CARTESIAN_POINT('Ctrl Pts',(-14.655984429389,-32.5568892081195,
-13.0362295970996));
#128737=CARTESIAN_POINT('Ctrl Pts',(-14.3913781055753,-32.5686445285823,
-13.3344624951844));
#128738=CARTESIAN_POINT('Ctrl Pts',(-14.1176023331393,-32.5803834343405,
-13.6246000942586));
#128739=CARTESIAN_POINT('Ctrl Pts',(-13.835042385281,-32.5921117932741,
-13.9059775321385));
#128740=CARTESIAN_POINT('Ctrl Pts',(-13.3240322878099,-32.6133225483272,
-14.4148490585069));
#128741=CARTESIAN_POINT('Ctrl Pts',(-12.78428904343,-32.6344988112775,-14.8950676208937));
#128742=CARTESIAN_POINT('Ctrl Pts',(-12.2196527900481,-32.6556752928095,
-15.3442389973567));
#128743=CARTESIAN_POINT('Ctrl Pts',(-11.6525628872178,-32.6769437975901,
-15.7953622660221));
#128744=CARTESIAN_POINT('Ctrl Pts',(-11.06036367269,-32.6982125230278,-16.2151671835851));
#128745=CARTESIAN_POINT('Ctrl Pts',(-10.4469923589495,-32.7195165916641,
-16.6012526283603));
#128746=CARTESIAN_POINT('Ctrl Pts',(-9.84168087556171,-32.7405407202783,
-16.9822648277507));
#128747=CARTESIAN_POINT('Ctrl Pts',(-9.21575072093327,-32.761599261591,
-17.3304372264021));
#128748=CARTESIAN_POINT('Ctrl Pts',(-8.57302237082415,-32.7827259880775,
-17.6434962769903));
#128749=CARTESIAN_POINT('Ctrl Pts',(-8.07606065683203,-32.7990613095302,
-17.8855555580764));
#128750=CARTESIAN_POINT('Ctrl Pts',(-7.56905699240721,-32.8154373926584,
-18.1066229561808));
#128751=CARTESIAN_POINT('Ctrl Pts',(-7.05378876173899,-32.8318699198983,
-18.3056657147985));
#128752=CARTESIAN_POINT('Ctrl Pts',(-6.59329731282297,-32.8465555493,-18.4835487723145));
#128753=CARTESIAN_POINT('Ctrl Pts',(-6.12602988253921,-32.8612101419085,
-18.6440082409796));
#128754=CARTESIAN_POINT('Ctrl Pts',(-5.65321679376302,-32.8758380563847,
-18.7862862357691));
#128755=CARTESIAN_POINT('Ctrl Pts',(-4.88103656764983,-32.8997278060043,
-19.0186492070901));
#128756=CARTESIAN_POINT('Ctrl Pts',(-4.09406311972421,-32.9235463945052,
-19.2025157042001));
#128757=CARTESIAN_POINT('Ctrl Pts',(-3.29855707207877,-32.9473129579924,
-19.3375002045139));
#128758=CARTESIAN_POINT('Ctrl Pts',(-2.49487129216659,-32.9713238994159,
-19.4738726729971));
#128759=CARTESIAN_POINT('Ctrl Pts',(-1.68247749463089,-32.9952817474693,
-19.5603523476357));
#128760=CARTESIAN_POINT('Ctrl Pts',(-0.867860849475117,-33.019206315483,
-19.5965869686046));
#128761=CARTESIAN_POINT('Ctrl Pts',(-0.063014762649253,-33.0428439308685,
-19.6323869894706));
#128762=CARTESIAN_POINT('Ctrl Pts',(0.744000102411917,-33.0664490638618,
-19.6191398132331));
#128763=CARTESIAN_POINT('Ctrl Pts',(1.54691582265463,-33.0900408186157,
-19.5565537228951));
#128764=CARTESIAN_POINT('Ctrl Pts',(2.32472005708814,-33.112894732523,-19.4959250356565));
#128765=CARTESIAN_POINT('Ctrl Pts',(3.09867658543556,-33.135736092851,-19.3889953459254));
#128766=CARTESIAN_POINT('Ctrl Pts',(3.86308956561997,-33.1585822269295,
-19.2355460828685));
#128767=CARTESIAN_POINT('Ctrl Pts',(3.99198874764756,-33.1624346575809,
-19.2096706922046));
#128768=CARTESIAN_POINT('Ctrl Pts',(4.1206165887988,-33.1662872238686,-19.1824726563468));
#128769=CARTESIAN_POINT('Ctrl Pts',(4.24894838758568,-33.1701400087521,
-19.1539638678306));
#128770=CARTESIAN_POINT('Ctrl Pts',(4.99909125112735,-33.1926608423452,
-18.9873203355507));
#128771=CARTESIAN_POINT('Ctrl Pts',(5.73953571692054,-33.2152999460391,
-18.7756823001232));
#128772=CARTESIAN_POINT('Ctrl Pts',(6.46529642920631,-33.2380054795503,
-18.5213820767884));
#128773=CARTESIAN_POINT('Ctrl Pts',(7.18556972005879,-33.2605393382532,
-18.2690045980613));
#128774=CARTESIAN_POINT('Ctrl Pts',(7.89137976681856,-33.2831386430824,
-17.9746085797311));
#128775=CARTESIAN_POINT('Ctrl Pts',(8.57788413359288,-33.3057527883119,
-17.6405191172667));
#128776=CARTESIAN_POINT('Ctrl Pts',(9.27223372833299,-33.3286253632515,
-17.3026117504729));
#128777=CARTESIAN_POINT('Ctrl Pts',(9.94683315428781,-33.3515131237406,
-16.9240993372553));
#128778=CARTESIAN_POINT('Ctrl Pts',(10.5967144371936,-33.3743636185321,
-16.5074210736205));
#128779=CARTESIAN_POINT('Ctrl Pts',(11.2465957200995,-33.3972141133236,
-16.0907428099857));
#128780=CARTESIAN_POINT('Ctrl Pts',(11.8717583078919,-33.420027332514,-15.6358995087514));
#128781=CARTESIAN_POINT('Ctrl Pts',(12.4672858710035,-33.4427507785362,
-15.1453514113797));
#128782=CARTESIAN_POINT('Ctrl Pts',(13.0514192488031,-33.4650394585275,
-14.6641889348796));
#128783=CARTESIAN_POINT('Ctrl Pts',(13.6070409756141,-33.487241746202,-14.1486761580583));
#128784=CARTESIAN_POINT('Ctrl Pts',(14.1311486483386,-33.5093082906562,
-13.6030638163688));
#128785=CARTESIAN_POINT('Ctrl Pts',(14.6181483334281,-33.529812474738,-13.0960820406537));
#128786=CARTESIAN_POINT('Ctrl Pts',(15.0781420452551,-33.5504032031645,
-12.56259419695));
#128787=CARTESIAN_POINT('Ctrl Pts',(15.5085614204665,-33.5710521373471,
-12.0059773042699));
#128788=CARTESIAN_POINT('Ctrl Pts',(15.9434015490343,-33.5919131527006,
-11.4436435081736));
#128789=CARTESIAN_POINT('Ctrl Pts',(16.3480562555099,-33.6128335831881,
-10.8577039603934));
#128790=CARTESIAN_POINT('Ctrl Pts',(16.7199191357183,-33.6337843184405,
-10.2516740404018));
#128791=CARTESIAN_POINT('Ctrl Pts',(17.0906548744262,-33.6546715505996,
-9.6474810380207));
#128792=CARTESIAN_POINT('Ctrl Pts',(17.4287969374015,-33.6755889082217,
-9.02332014379364));
#128793=CARTESIAN_POINT('Ctrl Pts',(17.7318098511985,-33.6965075654138,
-8.38269469584447));
#128794=CARTESIAN_POINT('Ctrl Pts',(17.8719476014865,-33.7061820493201,
-8.08641752426158));
#128795=CARTESIAN_POINT('Ctrl Pts',(18.0045723159687,-33.7158568110936,
-7.78661896681664));
#128796=CARTESIAN_POINT('Ctrl Pts',(18.1294369197361,-33.7255289983354,
-7.48364623484846));
#128797=CARTESIAN_POINT('Ctrl Pts',(18.3997244110038,-33.7464658462953,
-6.82781794424106));
#128798=CARTESIAN_POINT('Ctrl Pts',(18.6336471608381,-33.7673906305437,
-6.15711699772978));
#128799=CARTESIAN_POINT('Ctrl Pts',(18.8306342334818,-33.7882744139201,
-5.47584566777214));
#128800=CARTESIAN_POINT('Ctrl Pts',(19.0175571796375,-33.8080912387666,
-4.82938068700966));
#128801=CARTESIAN_POINT('Ctrl Pts',(19.1712225970871,-33.8278711413319,
-4.17339848303385));
#128802=CARTESIAN_POINT('Ctrl Pts',(19.2911845654427,-33.8475894271813,
-3.51156361675364));
#128803=CARTESIAN_POINT('Ctrl Pts',(19.4133632079808,-33.8676720702998,
-2.83749927240378));
#128804=CARTESIAN_POINT('Ctrl Pts',(19.5006203900126,-33.8877757525057,
-2.15672795178739));
#128805=CARTESIAN_POINT('Ctrl Pts',(19.5523000577954,-33.9079008836233,
-1.47312161004934));
#128806=CARTESIAN_POINT('Ctrl Pts',(19.6045261092985,-33.9282387878581,
-0.78228783454129));
#128807=CARTESIAN_POINT('Ctrl Pts',(19.6204181274702,-33.9485985965894,
-0.0885596335455631));
#128808=CARTESIAN_POINT('Ctrl Pts',(19.5993479889138,-33.9689807345181,
0.604046718665448));
#128809=CARTESIAN_POINT('Ctrl Pts',(19.5857483289109,-33.9821363265054,
1.05108748590001));
#128810=CARTESIAN_POINT('Ctrl Pts',(19.5567511652442,-33.9953012209214,
1.49766051142134));
#128811=CARTESIAN_POINT('Ctrl Pts',(19.5121989947636,-34.008475533508,1.94268404489854));
#128812=CARTESIAN_POINT('Ctrl Pts',(19.4432406868369,-34.0288668700976,
2.63149604945693));
#128813=CARTESIAN_POINT('Ctrl Pts',(19.3370144731158,-34.0492807690417,
3.31659523375421));
#128814=CARTESIAN_POINT('Ctrl Pts',(19.194877189312,-34.0697176702144,3.99416320024183));
#128815=CARTESIAN_POINT('Ctrl Pts',(19.0536355386421,-34.0900257947188,
4.66746168651279));
#128816=CARTESIAN_POINT('Ctrl Pts',(18.8769342858022,-34.1103566319305,
5.3333227217072));
#128817=CARTESIAN_POINT('Ctrl Pts',(18.6661532941125,-34.1307106333467,
5.98801475773171));
#128818=CARTESIAN_POINT('Ctrl Pts',(18.4738260545482,-34.1492826538837,
6.58538889020914));
#128819=CARTESIAN_POINT('Ctrl Pts',(18.2531258991736,-34.1678739600128,
7.1734637897095));
#128820=CARTESIAN_POINT('Ctrl Pts',(18.0051332542812,-34.18648491559,7.74942473195999));
#128821=CARTESIAN_POINT('Ctrl Pts',(17.7227422335695,-34.207677345487,8.40527562803284));
#128822=CARTESIAN_POINT('Ctrl Pts',(17.4048282733863,-34.2287886910145,
9.04608631977439));
#128823=CARTESIAN_POINT('Ctrl Pts',(17.052776825508,-34.2498512661663,9.66767489385714));
#128824=CARTESIAN_POINT('Ctrl Pts',(16.8134120678815,-34.2641720088493,
10.090301755003));
#128825=CARTESIAN_POINT('Ctrl Pts',(16.5582671863224,-34.2784702112878,
10.5040421262053));
#128826=CARTESIAN_POINT('Ctrl Pts',(16.2877911874237,-34.292756058721,10.9075793488045));
#128827=CARTESIAN_POINT('Ctrl Pts',(15.8896725315326,-34.3137836633939,
11.5015532959102));
#128828=CARTESIAN_POINT('Ctrl Pts',(15.4583359032748,-34.3347845038168,
12.0734208118484));
#128829=CARTESIAN_POINT('Ctrl Pts',(14.9970030948544,-34.3557910565557,
12.6201578321979));
#128830=CARTESIAN_POINT('Ctrl Pts',(14.5339050610766,-34.3768779879257,
13.1689868651562));
#128831=CARTESIAN_POINT('Ctrl Pts',(14.0405812428389,-34.3979706743617,
13.6924918981942));
#128832=CARTESIAN_POINT('Ctrl Pts',(13.5203404162375,-34.4191019335,14.1876309771854));
#128833=CARTESIAN_POINT('Ctrl Pts',(13.0071081431636,-34.4399485176317,
14.6760996670776));
#128834=CARTESIAN_POINT('Ctrl Pts',(12.4676797610115,-34.4608326342111,
15.1369607698822));
#128835=CARTESIAN_POINT('Ctrl Pts',(11.9052733863887,-34.4817858283358,
15.5673217844237));
#128836=CARTESIAN_POINT('Ctrl Pts',(11.5151798379218,-34.4963192799763,
15.8658266784994));
#128837=CARTESIAN_POINT('Ctrl Pts',(11.1140323972722,-34.5108859646896,
16.1496584912628));
#128838=CARTESIAN_POINT('Ctrl Pts',(10.7029147314554,-34.5254964611443,
16.4178631165499));
#128839=CARTESIAN_POINT('Ctrl Pts',(10.2216825860553,-34.5425987195458,
16.7318089718726));
#128840=CARTESIAN_POINT('Ctrl Pts',(9.72659808974647,-34.5596481877032,
17.0246305506318));
#128841=CARTESIAN_POINT('Ctrl Pts',(9.21932563172663,-34.576655949092,17.2947723169396));
#128842=CARTESIAN_POINT('Ctrl Pts',(8.51193690655268,-34.6003731812356,
17.6714835628658));
#128843=CARTESIAN_POINT('Ctrl Pts',(7.78084542591492,-34.624009310316,18.0040894327619));
#128844=CARTESIAN_POINT('Ctrl Pts',(7.03200016985744,-34.6475945935255,
18.2910036386292));
#128845=CARTESIAN_POINT('Ctrl Pts',(6.28555815142425,-34.6711041854762,
18.5769970627877));
#128846=CARTESIAN_POINT('Ctrl Pts',(5.52147699005782,-34.6945632674317,
18.8175910669583));
#128847=CARTESIAN_POINT('Ctrl Pts',(4.7456898256743,-34.7180018631424,19.011249669328));
#128848=CARTESIAN_POINT('Ctrl Pts',(3.96615608582505,-34.7415536528728,
19.2058435237896));
#128849=CARTESIAN_POINT('Ctrl Pts',(3.17480391798377,-34.7650847618468,
19.3530468980343));
#128850=CARTESIAN_POINT('Ctrl Pts',(2.3776812925743,-34.7886256039647,19.4513460426679));
#128851=CARTESIAN_POINT('Ctrl Pts',(1.58055866716482,-34.8121664460825,
19.5496451873015));
#128852=CARTESIAN_POINT('Ctrl Pts',(0.777666617374854,-34.8357170187805,
19.5990394615905));
#128853=CARTESIAN_POINT('Ctrl Pts',(-0.0249331621524496,-34.8593076794368,
19.5980692157828));
#128854=CARTESIAN_POINT('Ctrl Pts',(-0.0754601810480606,-34.8607928103665,
19.598008134744));
#128855=CARTESIAN_POINT('Ctrl Pts',(-0.125986040205074,-34.8622781001671,
19.5977474672461));
#128856=CARTESIAN_POINT('Ctrl Pts',(-0.176509228043354,-34.8637635564118,
19.5972875990375));
#128857=CARTESIAN_POINT('Ctrl Pts',(-0.965135593840507,-34.8869503347994,
19.5901094258149));
#128858=CARTESIAN_POINT('Ctrl Pts',(-1.75358034061991,-34.9102307504779,
19.5343436124609));
#128859=CARTESIAN_POINT('Ctrl Pts',(-2.53608025590813,-34.9335582902216,
19.4313999446161));
#128860=CARTESIAN_POINT('Ctrl Pts',(-3.31080513282114,-34.9566540439763,
19.3294791407389));
#128861=CARTESIAN_POINT('Ctrl Pts',(-4.07970180553114,-34.979796000339,
19.1813141548118));
#128862=CARTESIAN_POINT('Ctrl Pts',(-4.8371953599467,-35.0029390188823,
18.9883249949492));
#128863=CARTESIAN_POINT('Ctrl Pts',(-5.60609207494883,-35.026430427924,
18.7924306138229));
#128864=CARTESIAN_POINT('Ctrl Pts',(-6.36323880845939,-35.049922931549,
18.550352945929));
#128865=CARTESIAN_POINT('Ctrl Pts',(-7.10283825136676,-35.0733692389047,
18.2636205642927));
#128866=CARTESIAN_POINT('Ctrl Pts',(-7.84243769427413,-35.0968155462605,
17.9768881826563));
#128867=CARTESIAN_POINT('Ctrl Pts',(-8.56448905966629,-35.1202156463269,
17.6455017670343));
#128868=CARTESIAN_POINT('Ctrl Pts',(-9.26324103050874,-35.1435222492291,
17.2710232525738));
#128869=CARTESIAN_POINT('Ctrl Pts',(-9.85890041117625,-35.1633902384864,
16.9517946145093));
#128870=CARTESIAN_POINT('Ctrl Pts',(-10.4376290749533,-35.1831902755917,
16.6012524854383));
#128871=CARTESIAN_POINT('Ctrl Pts',(-10.9967330140908,-35.2028931994252,
16.2219382377364));
#128872=CARTESIAN_POINT('Ctrl Pts',(-11.5795173606894,-35.2234306250962,
15.8265584335027));
#128873=CARTESIAN_POINT('Ctrl Pts',(-12.1412684200631,-35.2440665431441,
15.3994635916447));
#128874=CARTESIAN_POINT('Ctrl Pts',(-12.6787928269255,-35.2647667444941,
14.9434828229241));
#128875=CARTESIAN_POINT('Ctrl Pts',(-13.2217751862744,-35.2856771329797,
14.4828720851478));
#128876=CARTESIAN_POINT('Ctrl Pts',(-13.7400358220935,-35.3066531273882,
13.9927866185234));
#128877=CARTESIAN_POINT('Ctrl Pts',(-14.2303198194432,-35.3276595968862,
13.4761816054188));
#128878=CARTESIAN_POINT('Ctrl Pts',(-14.7189731716774,-35.3485962005574,
12.9612947790096));
#128879=CARTESIAN_POINT('Ctrl Pts',(-15.1798352197633,-35.3695630820927,
12.4200653391507));
#128880=CARTESIAN_POINT('Ctrl Pts',(-15.6097273716011,-35.3905254709428,
11.8554454338159));
#128881=CARTESIAN_POINT('Ctrl Pts',(-15.8552394205539,-35.4024971224734,
11.5329901639402));
#128882=CARTESIAN_POINT('Ctrl Pts',(-16.0906512677933,-35.4144673082515,
11.2029063466677));
#128883=CARTESIAN_POINT('Ctrl Pts',(-16.3153781344099,-35.4264295478119,
10.8657462200584));
#128884=CARTESIAN_POINT('Ctrl Pts',(-16.7091323989425,-35.4473891371623,
10.2749924767187));
#128885=CARTESIAN_POINT('Ctrl Pts',(-17.0700807713032,-35.4683243292471,
9.66251463365835));
#128886=CARTESIAN_POINT('Ctrl Pts',(-17.3968321216049,-35.4892002654341,
9.03243192910688));
#128887=CARTESIAN_POINT('Ctrl Pts',(-17.669065737366,-35.5065930981963,
8.50747711949328));
#128888=CARTESIAN_POINT('Ctrl Pts',(-17.9175626344804,-35.5239447955579,
7.97030238107612));
#128889=CARTESIAN_POINT('Ctrl Pts',(-18.1415456803574,-35.5412352433999,
7.42328600087869));
#128890=CARTESIAN_POINT('Ctrl Pts',(-18.4027257241503,-35.5613971262195,
6.78542628441682));
#128891=CARTESIAN_POINT('Ctrl Pts',(-18.6307089002095,-35.581593430413,
6.13355808345861));
#128892=CARTESIAN_POINT('Ctrl Pts',(-18.8240725252148,-35.6018212167471,
5.47142077548723));
#128893=CARTESIAN_POINT('Ctrl Pts',(-19.0196401046258,-35.6222795589514,
4.80173644083531));
#128894=CARTESIAN_POINT('Ctrl Pts',(-19.1797940489864,-35.6427701049483,
4.12154837840871));
#128895=CARTESIAN_POINT('Ctrl Pts',(-19.3031071300249,-35.6632898301237,
3.43475408843957));
#128896=CARTESIAN_POINT('Ctrl Pts',(-19.394854700394,-35.6785569446392,
2.92376444389139));
#128897=CARTESIAN_POINT('Ctrl Pts',(-19.4662092525348,-35.6938402121402,
2.409118474177));
#128898=CARTESIAN_POINT('Ctrl Pts',(-19.516600681385,-35.7091383931354,
1.89242747674087));
#128899=CARTESIAN_POINT('Ctrl Pts',(-19.5842730442881,-35.7296828404688,
1.19854557092773));
#128900=CARTESIAN_POINT('Ctrl Pts',(-19.6141370127626,-35.7502541831377,
0.500975933045588));
#128901=CARTESIAN_POINT('Ctrl Pts',(-19.6067927014416,-35.770849435154,
-0.196193306416473));
#128902=CARTESIAN_POINT('Ctrl Pts',(-19.5994943646476,-35.7913157633096,
-0.888998348250736));
#128903=CARTESIAN_POINT('Ctrl Pts',(-19.5554523135122,-35.8118057023578,
-1.58140709651628));
#128904=CARTESIAN_POINT('Ctrl Pts',(-19.4753057349134,-35.832316340968,
-2.26941532802893));
#128905=CARTESIAN_POINT('Ctrl Pts',(-19.4132059040392,-35.8482085625835,
-2.80250352173604));
#128906=CARTESIAN_POINT('Ctrl Pts',(-19.3294314243998,-35.8641132117301,
-3.33294985461401));
#128907=CARTESIAN_POINT('Ctrl Pts',(-19.2242995533401,-35.880028942334,
-3.85889995110115));
#128908=CARTESIAN_POINT('Ctrl Pts',(-19.0869929954145,-35.9008155426682,
-4.54581246070839));
#128909=CARTESIAN_POINT('Ctrl Pts',(-18.9132543291073,-35.9215263386801,
-5.225704095469));
#128910=CARTESIAN_POINT('Ctrl Pts',(-18.7035907441673,-35.9421911201838,
-5.89444163322208));
#128911=CARTESIAN_POINT('Ctrl Pts',(-18.5300155730236,-35.959298969347,
-6.44807250144804));
#128912=CARTESIAN_POINT('Ctrl Pts',(-18.331819125372,-35.9763752882084,
-6.99405785969786));
#128913=CARTESIAN_POINT('Ctrl Pts',(-18.1093149417589,-35.9934370273187,
-7.53004440065672));
#128914=CARTESIAN_POINT('Ctrl Pts',(-17.8404595400322,-36.01405300248,-8.17768560204741));
#128915=CARTESIAN_POINT('Ctrl Pts',(-17.5361126213024,-36.0346476942498,
-8.81072755245329));
#128916=CARTESIAN_POINT('Ctrl Pts',(-17.1987136279953,-36.055250998602,
-9.42575857222805));
#128917=CARTESIAN_POINT('Ctrl Pts',(-16.8605327267223,-36.0759020502449,
-10.0422149005047));
#128918=CARTESIAN_POINT('Ctrl Pts',(-16.4891466464731,-36.0965617527316,
-10.6405758535911));
#128919=CARTESIAN_POINT('Ctrl Pts',(-16.087063156725,-36.1172601843999,
-11.2174165336105));
#128920=CARTESIAN_POINT('Ctrl Pts',(-15.6910844945519,-36.1376443520916,
-11.7854990502644));
#128921=CARTESIAN_POINT('Ctrl Pts',(-15.2653339304875,-36.1580660743157,
-12.33270899927));
#128922=CARTESIAN_POINT('Ctrl Pts',(-14.8122510738252,-36.1785541245474,
-12.8557978133344));
#128923=CARTESIAN_POINT('Ctrl Pts',(-14.5141361703644,-36.192034645885,
-13.1999745329195));
#128924=CARTESIAN_POINT('Ctrl Pts',(-14.2041893444153,-36.2055438827809,
-13.5337091045765));
#128925=CARTESIAN_POINT('Ctrl Pts',(-13.8831148757074,-36.21909007361,-13.8560842914719));
#128926=CARTESIAN_POINT('Ctrl Pts',(-13.4205486779466,-36.2386058264856,
-14.3205244104722));
#128927=CARTESIAN_POINT('Ctrl Pts',(-12.9346925017297,-36.2580447041235,
-14.7618463397208));
#128928=CARTESIAN_POINT('Ctrl Pts',(-12.4275080083751,-36.2774274254173,
-15.1772946451333));
#128929=CARTESIAN_POINT('Ctrl Pts',(-11.803955492233,-36.301257303481,-15.6880630924365));
#128930=CARTESIAN_POINT('Ctrl Pts',(-11.1481631336966,-36.3250023083248,
-16.1597218651896));
#128931=CARTESIAN_POINT('Ctrl Pts',(-10.4657008989967,-36.3487011740281,
-16.5895387742638));
#128932=CARTESIAN_POINT('Ctrl Pts',(-9.7754608388624,-36.3726701288749,
-17.0242541827971));
#128933=CARTESIAN_POINT('Ctrl Pts',(-9.05793999406385,-36.3965918989389,
-17.416167770381));
#128934=CARTESIAN_POINT('Ctrl Pts',(-8.31895255670144,-36.4205065859123,
-17.7624693420761));
#128935=CARTESIAN_POINT('Ctrl Pts',(-7.58300727844281,-36.4443228242803,
-18.1073453083743));
#128936=CARTESIAN_POINT('Ctrl Pts',(-6.82577243018809,-36.4681320396441,
-18.4069832208232));
#128937=CARTESIAN_POINT('Ctrl Pts',(-6.05303314156017,-36.4919737635704,
-18.6586356985888));
#128938=CARTESIAN_POINT('Ctrl Pts',(-5.34752726039256,-36.5137411004907,
-18.8883927533768));
#128939=CARTESIAN_POINT('Ctrl Pts',(-4.62909842171961,-36.5355355289834,
-19.0781510507619));
#128940=CARTESIAN_POINT('Ctrl Pts',(-3.90217325704731,-36.5573871093562,
-19.2258492304552));
#128941=CARTESIAN_POINT('Ctrl Pts',(1.8072795449973,-35.8246253955787,-19.9290486224839));
#128942=CARTESIAN_POINT('Ctrl Pts',(-1.4970135750124,-35.728809949298,-20.2288151746577));
#128943=CARTESIAN_POINT('Ctrl Pts',(-8.25431805500393,-35.5371805596911,
-19.1518074061349));
#128944=CARTESIAN_POINT('Ctrl Pts',(-16.3911724478255,-35.2497372267573,
-12.8878224691861));
#128945=CARTESIAN_POINT('Ctrl Pts',(-20.5497446769181,-34.9622953967777,
-3.5015308441594));
#128946=CARTESIAN_POINT('Ctrl Pts',(-19.7234918826227,-34.6748535667981,
6.7324474997282));
#128947=CARTESIAN_POINT('Ctrl Pts',(-14.1117310503391,-34.3874117368181,
15.3300482658649));
#128948=CARTESIAN_POINT('Ctrl Pts',(-5.0764808211574,-34.0999699068382,
20.2060425889613));
#128949=CARTESIAN_POINT('Ctrl Pts',(5.19052523274601,-33.8125280768582,
20.1771761175396));
#128950=CARTESIAN_POINT('Ctrl Pts',(14.19829847174,-33.5250862468783,15.2506034061157));
#128951=CARTESIAN_POINT('Ctrl Pts',(19.7615595356979,-33.2376444168984,
6.6214703482489));
#128952=CARTESIAN_POINT('Ctrl Pts',(20.5305871232205,-32.9502025869186,
-3.6166968707433));
#128953=CARTESIAN_POINT('Ctrl Pts',(16.3188271029613,-32.6627607569391,
-12.9800653420092));
#128954=CARTESIAN_POINT('Ctrl Pts',(8.14807352139774,-32.3753189269596,
-19.1970064388761));
#128955=CARTESIAN_POINT('Ctrl Pts',(-1.99938680303539,-32.0878770969802,
-20.7592510164779));
#128956=CARTESIAN_POINT('Ctrl Pts',(-11.6617105136433,-31.8004352670006,
-17.2877851929965));
#128957=CARTESIAN_POINT('Ctrl Pts',(-18.4947485956263,-31.5129934370212,
-9.6248122391782));
#128958=CARTESIAN_POINT('Ctrl Pts',(-20.8407583080633,-31.2255516070416,
0.370577086633903));
#128959=CARTESIAN_POINT('Ctrl Pts',(-18.1305808669398,-30.9381097770618,
10.2734304859164));
#128960=CARTESIAN_POINT('Ctrl Pts',(-11.0217245843815,-30.6506679470819,
17.6812459592437));
#128961=CARTESIAN_POINT('Ctrl Pts',(-1.23884811233346,-30.3632261171019,
20.79683510706));
#128962=CARTESIAN_POINT('Ctrl Pts',(8.84465362325741,-30.0757842871219,
18.8643340435688));
#128963=CARTESIAN_POINT('Ctrl Pts',(16.7824519347052,-29.788342457142,12.3525811512873));
#128964=CARTESIAN_POINT('Ctrl Pts',(20.6487809076851,-29.5009006271622,
2.8413736595148));
#128965=CARTESIAN_POINT('Ctrl Pts',(19.5056418436269,-29.2134587971825,
-7.3618023556047));
#128966=CARTESIAN_POINT('Ctrl Pts',(13.6303683472667,-28.926016967203,-15.7815843627193));
#128967=CARTESIAN_POINT('Ctrl Pts',(4.44834324550576,-28.6385751372235,
-20.3752738097234));
#128968=CARTESIAN_POINT('Ctrl Pts',(-5.81280935325321,-28.351133307244,
-20.0284092077217));
#128969=CARTESIAN_POINT('Ctrl Pts',(-14.6636613911297,-28.0636914772647,
-14.8251423580733));
#128970=CARTESIAN_POINT('Ctrl Pts',(-19.9569336825101,-27.7762496472851,
-6.0278225301016));
#128971=CARTESIAN_POINT('Ctrl Pts',(-20.4084410023281,-27.4888078173054,
4.2292583824129));
#128972=CARTESIAN_POINT('Ctrl Pts',(-15.9086444874741,-27.2013659873256,
13.4576601417012));
#128973=CARTESIAN_POINT('Ctrl Pts',(-7.54922653812011,-26.9139241573458,
19.4185073343332));
#128974=CARTESIAN_POINT('Ctrl Pts',(2.64175903907277,-26.6264823273656,
20.6656563516187));
#128975=CARTESIAN_POINT('Ctrl Pts',(12.1919072012456,-26.3390404973856,
16.8965400378862));
#128976=CARTESIAN_POINT('Ctrl Pts',(18.7842845863197,-26.0515986674057,
9.0255726183982));
#128977=CARTESIAN_POINT('Ctrl Pts',(20.8195339027121,-25.764156837426,-1.0376936468863));
#128978=CARTESIAN_POINT('Ctrl Pts',(17.8038892987079,-25.4767150074464,
-10.8518393217896));
#128979=CARTESIAN_POINT('Ctrl Pts',(10.4689674437594,-25.1892731774669,
-18.0358833839934));
#128980=CARTESIAN_POINT('Ctrl Pts',(0.594272159731003,-24.9018313474875,
-20.8469260292538));
#128981=CARTESIAN_POINT('Ctrl Pts',(-9.42452576844355,-24.614389517508,
-18.6029884676687));
#128982=CARTESIAN_POINT('Ctrl Pts',(-17.1567952370878,-24.3269476875286,
-11.8484657924416));
#128983=CARTESIAN_POINT('Ctrl Pts',(-20.7266330882355,-24.0395058575489,
-2.2220528871898));
#128984=CARTESIAN_POINT('Ctrl Pts',(-19.2679714584271,-23.7520640275692,
7.9408145209589));
#128985=CARTESIAN_POINT('Ctrl Pts',(-13.1346919562726,-23.4646221975894,
16.1745530554479));
#128986=CARTESIAN_POINT('Ctrl Pts',(-3.81477148602136,-23.1771803676093,
20.4815996228869));
#128987=CARTESIAN_POINT('Ctrl Pts',(6.43071145356841,-22.8897385376294,
19.8170343210209));
#128988=CARTESIAN_POINT('Ctrl Pts',(15.1161303748036,-22.6022967076494,
14.3420853834926));
#128989=CARTESIAN_POINT('Ctrl Pts',(20.1343413338867,-22.3148548776695,
5.3850140721732));
#128990=CARTESIAN_POINT('Ctrl Pts',(20.267890926801,-22.02741304769,-4.8811308816034));
#128991=CARTESIAN_POINT('Ctrl Pts',(15.4843790795016,-21.7399712177102,
-13.9657102396732));
#128992=CARTESIAN_POINT('Ctrl Pts',(6.94431953473418,-21.4525293877308,
-19.6647409183816));
#128993=CARTESIAN_POINT('Ctrl Pts',(-3.28040897470382,-21.1650875577514,
-20.5955978437074));
#128994=CARTESIAN_POINT('Ctrl Pts',(-12.7092151321477,-20.877645727772,
-16.532448554027));
#128995=CARTESIAN_POINT('Ctrl Pts',(-19.0546040029382,-20.5902038977924,
-8.4610417508228));
#128996=CARTESIAN_POINT('Ctrl Pts',(-20.7771394516873,-20.3027620678128,
1.6604422976303));
#128997=CARTESIAN_POINT('Ctrl Pts',(-17.4589222204372,-20.0153202378329,
11.376460107674));
#128998=CARTESIAN_POINT('Ctrl Pts',(-9.90497523015356,-19.727878407853,
18.3298371743477));
#128999=CARTESIAN_POINT('Ctrl Pts',(0.0520606456139788,-19.4404365778731,
20.8336351256079));
#129000=CARTESIAN_POINT('Ctrl Pts',(9.99653822850537,-19.1529947478931,
18.2804149218822));
#129001=CARTESIAN_POINT('Ctrl Pts',(17.5158570243602,-18.8655529179132,
11.2896057713446));
#129002=CARTESIAN_POINT('Ctrl Pts',(20.7857772737362,-18.5781110879334,
1.5572273994985));
#129003=CARTESIAN_POINT('Ctrl Pts',(19.0129931161644,-18.2906692579537,
-8.5555766466635));
#129004=CARTESIAN_POINT('Ctrl Pts',(12.6275947526594,-18.0032274279742,
-16.5953684138755));
#129005=CARTESIAN_POINT('Ctrl Pts',(3.17872440206749,-17.7157855979947,
-20.6116382690874));
#129006=CARTESIAN_POINT('Ctrl Pts',(-7.04125428037191,-17.4283437680154,
-19.6300095782498));
#129007=CARTESIAN_POINT('Ctrl Pts',(-15.5529043367831,-17.1409019380359,
-13.8886348291381));
#129008=CARTESIAN_POINT('Ctrl Pts',(-20.2912353295003,-16.8534601080563,
-4.780407174956));
#129009=CARTESIAN_POINT('Ctrl Pts',(-20.1067028309385,-16.5660182780766,
5.4849432424136));
#129010=CARTESIAN_POINT('Ctrl Pts',(-15.0440594331428,-16.2785764480968,
14.4169896385579));
#129011=CARTESIAN_POINT('Ctrl Pts',(-6.33157085961099,-15.9911346181168,
19.8487149871152));
#129012=CARTESIAN_POINT('Ctrl Pts',(3.91711726340507,-15.7036927881368,
20.4624236649183));
#129013=CARTESIAN_POINT('Ctrl Pts',(13.2154692055617,-15.4162509581569,
16.1090665118022));
#129014=CARTESIAN_POINT('Ctrl Pts',(19.3079033024105,-15.1288091281771,
7.8451179792795));
#129015=CARTESIAN_POINT('Ctrl Pts',(20.7158218420712,-14.8413672981972,
-2.3251706994611));
#129016=CARTESIAN_POINT('Ctrl Pts',(17.0987197673431,-14.5539254682177,
-11.9331239693113));
#129017=CARTESIAN_POINT('Ctrl Pts',(9.33074883926295,-14.2664386006541,
-18.6514926199319));
#129018=CARTESIAN_POINT('Ctrl Pts',(2.64391175863556,-14.0747656764173,
-20.1113462698179));
#129019=CARTESIAN_POINT('Ctrl Pts',(-0.673574760065274,-13.9789066955068,
-19.9994897653515));
#129020=CARTESIAN_POINT('Ctrl Pts',(1.80728372299196,-36.1711216641692,
-19.9290945259055));
#129021=CARTESIAN_POINT('Ctrl Pts',(-1.49730426163121,-36.0753062178887,
-20.2288878252905));
#129022=CARTESIAN_POINT('Ctrl Pts',(-8.254180257986,-35.8836768282816,-19.1518818053576));
#129023=CARTESIAN_POINT('Ctrl Pts',(-16.3913149896612,-35.5962334953478,
-12.8878715699496));
#129024=CARTESIAN_POINT('Ctrl Pts',(-20.5497844288957,-35.3087916653683,
-3.5015444551535));
#129025=CARTESIAN_POINT('Ctrl Pts',(-19.7235872309711,-35.0213498353884,
6.7324735168717));
#129026=CARTESIAN_POINT('Ctrl Pts',(-14.1117755665639,-34.7339080054086,
15.3301071890582));
#129027=CARTESIAN_POINT('Ctrl Pts',(-5.0765051858572,-34.4464661754287,
20.2061203270623));
#129028=CARTESIAN_POINT('Ctrl Pts',(5.1905476009342,-34.1590243454487,20.1772537090779));
#129029=CARTESIAN_POINT('Ctrl Pts',(14.1983518448428,-33.8715825154687,
15.2506620774977));
#129030=CARTESIAN_POINT('Ctrl Pts',(19.7616360988663,-33.5841406854889,
6.6214958401352));
#129031=CARTESIAN_POINT('Ctrl Pts',(20.5306657431374,-33.2966988555092,
-3.6167107302813));
#129032=CARTESIAN_POINT('Ctrl Pts',(16.3188899809852,-33.0092570255296,
-12.9801151968209));
#129033=CARTESIAN_POINT('Ctrl Pts',(8.14810476740201,-32.7218151955501,
-19.1970801907068));
#129034=CARTESIAN_POINT('Ctrl Pts',(-1.9993944528508,-32.4343733655706,
-20.7593307741705));
#129035=CARTESIAN_POINT('Ctrl Pts',(-11.6617553612135,-32.1469315355913,
-17.2878516059955));
#129036=CARTESIAN_POINT('Ctrl Pts',(-18.4948196819541,-31.8594897056118,
-9.6248491956079));
#129037=CARTESIAN_POINT('Ctrl Pts',(-20.8408384263057,-31.572047875632,
0.370578552856904));
#129038=CARTESIAN_POINT('Ctrl Pts',(-18.1306505603086,-31.2846060456523,
10.27347001898));
#129039=CARTESIAN_POINT('Ctrl Pts',(-11.02176695451,-30.9971642156725,17.6813139681954));
#129040=CARTESIAN_POINT('Ctrl Pts',(-1.23885287507689,-30.7097223856924,
20.7969150924243));
#129041=CARTESIAN_POINT('Ctrl Pts',(8.84468762095587,-30.4222805557124,
18.8644066003435));
#129042=CARTESIAN_POINT('Ctrl Pts',(16.7825164459691,-30.1348387257325,
12.3526286766807));
#129043=CARTESIAN_POINT('Ctrl Pts',(20.6488602810258,-29.8473968957526,
2.841384623534));
#129044=CARTESIAN_POINT('Ctrl Pts',(19.5057168228109,-29.559955065773,-7.3618306129097));
#129045=CARTESIAN_POINT('Ctrl Pts',(13.6304207416656,-29.2725132357935,
-15.7816449859261));
#129046=CARTESIAN_POINT('Ctrl Pts',(4.44836034394288,-28.985071405814,-20.3753520912142));
#129047=CARTESIAN_POINT('Ctrl Pts',(-5.81283169901668,-28.6976295758346,
-20.0284861558542));
#129048=CARTESIAN_POINT('Ctrl Pts',(-14.6637177598353,-28.4101877458552,
-14.8251993046876));
#129049=CARTESIAN_POINT('Ctrl Pts',(-19.9570103987209,-28.1227459158755,
-6.0278456595468));
#129050=CARTESIAN_POINT('Ctrl Pts',(-20.4085194541451,-27.8353040858959,
4.2292746815034));
#129051=CARTESIAN_POINT('Ctrl Pts',(-15.9087056419355,-27.5478622559161,
13.4577119150531));
#129052=CARTESIAN_POINT('Ctrl Pts',(-7.54925555872032,-27.2604204259361,
19.4185820213657));
#129053=CARTESIAN_POINT('Ctrl Pts',(2.64176919293555,-26.9729785959562,
20.6657358327305));
#129054=CARTESIAN_POINT('Ctrl Pts',(12.1919540661729,-26.6855367659762,
16.8966050303986));
#129055=CARTESIAN_POINT('Ctrl Pts',(18.7843567925492,-26.3980949359962,
9.0256073546687));
#129056=CARTESIAN_POINT('Ctrl Pts',(20.8196139325027,-26.1106531060165,
-1.0376975941219));
#129057=CARTESIAN_POINT('Ctrl Pts',(17.8039577362676,-25.8232112760369,
-10.8518809949043));
#129058=CARTESIAN_POINT('Ctrl Pts',(10.469007685653,-25.5357694460574,-18.0359526727953));
#129059=CARTESIAN_POINT('Ctrl Pts',(0.594274442991101,-25.248327616078,
-20.8470061237904));
#129060=CARTESIAN_POINT('Ctrl Pts',(-9.42456199775202,-24.9608857860986,
-18.6030599364401));
#129061=CARTESIAN_POINT('Ctrl Pts',(-17.156861189479,-24.6734439561191,
-11.8485112966192));
#129062=CARTESIAN_POINT('Ctrl Pts',(-20.7267127631934,-24.3860021261394,
-2.2220613871391));
#129063=CARTESIAN_POINT('Ctrl Pts',(-19.2680455262448,-24.0985602961598,
7.9408450873859));
#129064=CARTESIAN_POINT('Ctrl Pts',(-13.1347424475744,-23.8111184661798,
16.17461527262));
#129065=CARTESIAN_POINT('Ctrl Pts',(-3.81478615126106,-23.5236766361999,
20.481678396479));
#129066=CARTESIAN_POINT('Ctrl Pts',(6.43073617228121,-23.2362348062199,
19.8171105400034));
#129067=CARTESIAN_POINT('Ctrl Pts',(15.1161884805353,-22.94879297624,14.3421405566024));
#129068=CARTESIAN_POINT('Ctrl Pts',(20.1344187297754,-22.6613511462601,
5.3850348140242));
#129069=CARTESIAN_POINT('Ctrl Pts',(20.2679688360602,-22.3739093162804,
-4.8811496031305));
#129070=CARTESIAN_POINT('Ctrl Pts',(15.4844386007903,-22.0864674863008,
-13.9657638826039));
#129071=CARTESIAN_POINT('Ctrl Pts',(6.94434622777668,-21.7990256563213,
-19.664816468562));
#129072=CARTESIAN_POINT('Ctrl Pts',(-3.28042158584627,-21.511583826342,
-20.5956769721311));
#129073=CARTESIAN_POINT('Ctrl Pts',(-12.7092639878861,-21.2241419963625,
-16.5325120635779));
#129074=CARTESIAN_POINT('Ctrl Pts',(-19.0546772505997,-20.936700166383,
-8.46107423364));
#129075=CARTESIAN_POINT('Ctrl Pts',(-20.7772193207232,-20.6492583364033,
1.6604487221168));
#129076=CARTESIAN_POINT('Ctrl Pts',(-17.4589893343544,-20.3618165064235,
11.3765038808199));
#129077=CARTESIAN_POINT('Ctrl Pts',(-9.90501330604244,-20.0743746764436,
18.329907676516));
#129078=CARTESIAN_POINT('Ctrl Pts',(0.0520608440299971,-19.7869328464636,
20.8337152524003));
#129079=CARTESIAN_POINT('Ctrl Pts',(9.99657665550282,-19.4994910164836,
18.2804852341228));
#129080=CARTESIAN_POINT('Ctrl Pts',(17.515924352435,-19.2120491865038,11.2896492104872));
#129081=CARTESIAN_POINT('Ctrl Pts',(20.7858571783402,-18.9246073565239,
1.5572334275029));
#129082=CARTESIAN_POINT('Ctrl Pts',(19.0130661923767,-18.6371655265443,
-8.5556094934424));
#129083=CARTESIAN_POINT('Ctrl Pts',(12.6276433108024,-18.3497236965648,
-16.5954321641517));
#129084=CARTESIAN_POINT('Ctrl Pts',(3.17873658308254,-18.0622818665853,
-20.6117174614611));
#129085=CARTESIAN_POINT('Ctrl Pts',(-7.04128127415117,-17.7748400366058,
-19.6300849903257));
#129086=CARTESIAN_POINT('Ctrl Pts',(-15.5529642725735,-17.4873982066263,
-13.8886881850109));
#129087=CARTESIAN_POINT('Ctrl Pts',(-20.2913130321917,-17.1999563766468,
-4.7804254907927));
#129088=CARTESIAN_POINT('Ctrl Pts',(-20.1067807219869,-16.9125145466671,
5.4849643312638));
#129089=CARTESIAN_POINT('Ctrl Pts',(-15.04411606195,-16.6250727166872,14.4170451741084));
#129090=CARTESIAN_POINT('Ctrl Pts',(-6.33159761169543,-16.3376308867073,
19.8487911783787));
#129091=CARTESIAN_POINT('Ctrl Pts',(3.91713715996569,-16.0501890567273,
20.4625026647778));
#129092=CARTESIAN_POINT('Ctrl Pts',(13.2155102927662,-15.7627472267474,
16.109127875298));
#129093=CARTESIAN_POINT('Ctrl Pts',(19.3079970137741,-15.4753053967675,
7.8451493859603));
#129094=CARTESIAN_POINT('Ctrl Pts',(20.7158623048811,-15.1878635667877,
-2.3251820237672));
#129095=CARTESIAN_POINT('Ctrl Pts',(17.098864874857,-14.9004217368082,-11.9331648700362));
#129096=CARTESIAN_POINT('Ctrl Pts',(9.33061546221642,-14.6129348692448,
-18.6515747545729));
#129097=CARTESIAN_POINT('Ctrl Pts',(2.64420630628985,-14.4212619450079,
-20.1114022307936));
#129098=CARTESIAN_POINT('Ctrl Pts',(-0.673576719919825,-14.3254029640974,
-19.9995358187372));
#129099=CARTESIAN_POINT('Ctrl Pts',(1.79331434665291,-36.5147795295172,
-19.775111406259));
#129100=CARTESIAN_POINT('Ctrl Pts',(-1.48571214336849,-36.4189640832366,
-20.0725857586717));
#129101=CARTESIAN_POINT('Ctrl Pts',(-8.19037484548048,-36.2273346936294,
-19.0039055953064));
#129102=CARTESIAN_POINT('Ctrl Pts',(-16.2645901417627,-35.9398913606958,
-12.7883214432169));
#129103=CARTESIAN_POINT('Ctrl Pts',(-20.3909171539216,-35.6524495307162,
-3.4745584327787));
#129104=CARTESIAN_POINT('Ctrl Pts',(-19.5711041759202,-35.3650077007365,
6.6803420333054));
#129105=CARTESIAN_POINT('Ctrl Pts',(-14.002677974677,-35.0775658707566,
15.2115088363387));
#129106=CARTESIAN_POINT('Ctrl Pts',(-5.03725702940531,-34.7901240407767,
20.0498263238845));
#129107=CARTESIAN_POINT('Ctrl Pts',(5.15042251178508,-34.5026822107967,
20.0211828707251));
#129108=CARTESIAN_POINT('Ctrl Pts',(14.0885891019898,-34.2152403808168,
15.1326778990161));
#129109=CARTESIAN_POINT('Ctrl Pts',(19.6088644391433,-33.9277985508369,
6.5702223115267));
#129110=CARTESIAN_POINT('Ctrl Pts',(20.3719488886003,-33.6403567208573,
-3.5888343864043));
#129111=CARTESIAN_POINT('Ctrl Pts',(16.1927336419053,-33.3529148908775,
-12.8798519297375));
#129112=CARTESIAN_POINT('Ctrl Pts',(8.08511542156818,-33.0654730608981,
-19.0487546009942));
#129113=CARTESIAN_POINT('Ctrl Pts',(-1.98393517505054,-32.7780312309188,
-20.5989276849219));
#129114=CARTESIAN_POINT('Ctrl Pts',(-11.5715979749665,-32.4905894009392,
-17.1542859450136));
#129115=CARTESIAN_POINT('Ctrl Pts',(-18.3518370129631,-32.2031475709596,
-9.55052493214099));
#129116=CARTESIAN_POINT('Ctrl Pts',(-20.679719075773,-31.9157057409802,
0.367629826318103));
#129117=CARTESIAN_POINT('Ctrl Pts',(-17.9904832218975,-31.6282639110003,
10.1939636850535));
#129118=CARTESIAN_POINT('Ctrl Pts',(-10.9365572131013,-31.3408220810204,
17.5445388243849));
#129119=CARTESIAN_POINT('Ctrl Pts',(-1.22927321591603,-31.0533802510404,
20.6360537543479));
#129120=CARTESIAN_POINT('Ctrl Pts',(8.77631310515622,-30.7659384210604,
18.7184851641047));
#129121=CARTESIAN_POINT('Ctrl Pts',(16.6527758953097,-30.4784965910805,
12.2570487128687));
#129122=CARTESIAN_POINT('Ctrl Pts',(20.489229669038,-30.1910547611007,2.8193345060802));
#129123=CARTESIAN_POINT('Ctrl Pts',(19.3549236628249,-29.903612931121,-7.30500136984));
#129124=CARTESIAN_POINT('Ctrl Pts',(13.5250485188111,-29.6161711011415,
-15.6597235578852));
#129125=CARTESIAN_POINT('Ctrl Pts',(4.41397310333793,-29.328729271162,-20.2179174773294));
#129126=CARTESIAN_POINT('Ctrl Pts',(-5.76789137004584,-29.0412874411826,
-19.873733104843));
#129127=CARTESIAN_POINT('Ctrl Pts',(-14.5503527023487,-28.7538456112032,
-14.710671999182));
#129128=CARTESIAN_POINT('Ctrl Pts',(-19.8027237759488,-28.4664037812236,
-5.9813292323523));
#129129=CARTESIAN_POINT('Ctrl Pts',(-20.2507422899373,-28.1789619512439,
4.1964950167734));
#129130=CARTESIAN_POINT('Ctrl Pts',(-15.7857157901341,-27.8915201212641,
13.3535887364653));
#129131=CARTESIAN_POINT('Ctrl Pts',(-7.49089122560233,-27.6040782912842,
19.2683763470887));
#129132=CARTESIAN_POINT('Ctrl Pts',(2.62134840814102,-27.3166364613042,
20.5058886196998));
#129133=CARTESIAN_POINT('Ctrl Pts',(12.0977023900147,-27.0291946313243,
16.7658963409144));
#129134=CARTESIAN_POINT('Ctrl Pts',(18.6391403470198,-26.7417528013443,
8.9557480395197));
#129135=CARTESIAN_POINT('Ctrl Pts',(20.6586632524227,-26.4543109713646,
-1.0297591719187));
#129136=CARTESIAN_POINT('Ctrl Pts',(17.666320592833,-26.1668691413849,-10.7680707526154));
#129137=CARTESIAN_POINT('Ctrl Pts',(10.3880758214915,-25.8794273114054,
-17.8966035668468));
#129138=CARTESIAN_POINT('Ctrl Pts',(0.589682499675217,-25.5919854814259,
-20.6859252310007));
#129139=CARTESIAN_POINT('Ctrl Pts',(-9.35169998235754,-25.3045436514466,
-18.4593266185282));
#129140=CARTESIAN_POINT('Ctrl Pts',(-17.0242220546681,-25.017101821467,
-11.7569962711758));
#129141=CARTESIAN_POINT('Ctrl Pts',(-20.5664756994186,-24.7296599914874,
-2.2049668453739));
#129142=CARTESIAN_POINT('Ctrl Pts',(-19.119085176349,-24.4422181615076,
7.8793718889638));
#129143=CARTESIAN_POINT('Ctrl Pts',(-13.0331976440072,-24.1547763315278,
16.0494881659094));
#129144=CARTESIAN_POINT('Ctrl Pts',(-3.78529238020894,-23.8673345015478,
20.3232541008851));
#129145=CARTESIAN_POINT('Ctrl Pts',(6.38102351375382,-23.5798926715679,
19.6638239080114));
#129146=CARTESIAN_POINT('Ctrl Pts',(14.9993300343267,-23.2924508415879,
14.2311800072392));
#129147=CARTESIAN_POINT('Ctrl Pts',(19.9787651798817,-23.0050090116081,
5.3433201598756));
#129148=CARTESIAN_POINT('Ctrl Pts',(20.1112828324996,-22.7175671816285,
-4.8434980924892));
#129149=CARTESIAN_POINT('Ctrl Pts',(15.3647332741303,-22.4301253516489,
-13.8578807294498));
#129150=CARTESIAN_POINT('Ctrl Pts',(6.89066293530704,-22.1426835216693,
-19.5128748874364));
#129151=CARTESIAN_POINT('Ctrl Pts',(-3.25505889840118,-21.8552416916899,
-20.4365390632249));
#129152=CARTESIAN_POINT('Ctrl Pts',(-12.611008487548,-21.5677998617105,
-16.4047858070051));
#129153=CARTESIAN_POINT('Ctrl Pts',(-18.9073664153648,-21.280358031731,
-8.3957469209074));
#129154=CARTESIAN_POINT('Ctrl Pts',(-20.6165917991534,-20.9929162017513,
1.6475282237647));
#129155=CARTESIAN_POINT('Ctrl Pts',(-17.3240144970826,-20.7054743717715,
11.2884701755067));
#129156=CARTESIAN_POINT('Ctrl Pts',(-9.82843700148154,-20.4180325417916,
18.1881183625863));
#129157=CARTESIAN_POINT('Ctrl Pts',(0.0516606639235404,-20.1305907118116,
20.6725694184075));
#129158=CARTESIAN_POINT('Ctrl Pts',(9.91929707702777,-19.8431488818317,
18.1390779968752));
#129159=CARTESIAN_POINT('Ctrl Pts',(17.3805139473156,-19.5557070518518,
11.2022869641959));
#129160=CARTESIAN_POINT('Ctrl Pts',(20.6251674658826,-19.2682652218719,
1.545110869418));
#129161=CARTESIAN_POINT('Ctrl Pts',(18.8660816329687,-18.9808233918922,
-8.4895513443059));
#129162=CARTESIAN_POINT('Ctrl Pts',(12.5300233926033,-18.6933815619127,
-16.4672194828007));
#129163=CARTESIAN_POINT('Ctrl Pts',(3.15416459454511,-18.4059397319333,
-20.4524555460831));
#129164=CARTESIAN_POINT('Ctrl Pts',(-6.98684400951886,-18.1184979019538,
-19.4784119127161));
#129165=CARTESIAN_POINT('Ctrl Pts',(-15.4327245906225,-17.8310560719744,
-13.7814008907931));
#129166=CARTESIAN_POINT('Ctrl Pts',(-20.1344419864495,-17.5436142419948,
-4.7435526624527));
#129167=CARTESIAN_POINT('Ctrl Pts',(-19.9513362194388,-17.2561724120152,
5.4424771405109));
#129168=CARTESIAN_POINT('Ctrl Pts',(-14.9278102692541,-16.9687305820353,
14.3055055458323));
#129169=CARTESIAN_POINT('Ctrl Pts',(-6.28264666767774,-16.6812887520553,
19.695259636202));
#129170=CARTESIAN_POINT('Ctrl Pts',(3.88685647261103,-16.3938469220753,
20.3042265984016));
#129171=CARTESIAN_POINT('Ctrl Pts',(13.113346164942,-16.1064050920954,15.9845070712193));
#129172=CARTESIAN_POINT('Ctrl Pts',(19.1587314066614,-15.8189632621155,
7.7844159339774));
#129173=CARTESIAN_POINT('Ctrl Pts',(20.55571569287,-15.5315214321358,-2.3072901506774));
#129174=CARTESIAN_POINT('Ctrl Pts',(16.9666746713103,-15.2440796021563,
-11.8409956512392));
#129175=CARTESIAN_POINT('Ctrl Pts',(9.25849288092365,-14.9565927345928,
-18.507465846525));
#129176=CARTESIAN_POINT('Ctrl Pts',(2.62375229379237,-14.7649198103558,
-19.9560092472414));
#129177=CARTESIAN_POINT('Ctrl Pts',(-0.668367148596151,-14.6690608294455,
-19.8450081352798));
#129178=CARTESIAN_POINT('Ctrl Pts',(1.76988471032412,-36.7445850663736,
-19.5168488584859));
#129179=CARTESIAN_POINT('Ctrl Pts',(-1.4660274248775,-36.6487696200931,
-19.8104118653595));
#129180=CARTESIAN_POINT('Ctrl Pts',(-8.08349182103532,-36.457140230486,
-18.7556923717332));
#129181=CARTESIAN_POINT('Ctrl Pts',(-16.0519571693122,-36.1696968975523,
-12.6213382560103));
#129182=CARTESIAN_POINT('Ctrl Pts',(-20.1244692519478,-35.8822550675727,
-3.4292924202851));
#129183=CARTESIAN_POINT('Ctrl Pts',(-19.3153154754397,-35.594813237593,
6.5928975755857));
#129184=CARTESIAN_POINT('Ctrl Pts',(-13.819687918587,-35.3073714076131,
15.0125742144953));
#129185=CARTESIAN_POINT('Ctrl Pts',(-4.9714188146445,-35.0199295776332,
19.7876616616708));
#129186=CARTESIAN_POINT('Ctrl Pts',(5.08311539820994,-34.7324877476532,
19.7593925710461));
#129187=CARTESIAN_POINT('Ctrl Pts',(13.9044761427809,-34.4450459176732,
14.9347734363818));
#129188=CARTESIAN_POINT('Ctrl Pts',(19.3526076038269,-34.1576040876934,
6.4842170546405));
#129189=CARTESIAN_POINT('Ctrl Pts',(20.1057204531124,-33.8701622577137,
-3.5420751290054));
#129190=CARTESIAN_POINT('Ctrl Pts',(15.9811212289289,-33.582720427734,-12.7116721973098));
#129191=CARTESIAN_POINT('Ctrl Pts',(7.97945833184552,-33.2952785977546,
-18.799956027064));
#129192=CARTESIAN_POINT('Ctrl Pts',(-1.95800410239856,-33.0078367677752,
-20.3298705383549));
#129193=CARTESIAN_POINT('Ctrl Pts',(-11.4203696433795,-32.7203949377957,
-16.9302453996672));
#129194=CARTESIAN_POINT('Ctrl Pts',(-18.1120005619233,-32.4329531078161,
-9.4258548005521));
#129195=CARTESIAN_POINT('Ctrl Pts',(-20.4094604821909,-32.1455112778366,
0.362683687469803));
#129196=CARTESIAN_POINT('Ctrl Pts',(-17.7553691479666,-31.8580694478567,
10.0606012452973));
#129197=CARTESIAN_POINT('Ctrl Pts',(-10.7936279831752,-31.5706276178769,
17.3151147523972));
#129198=CARTESIAN_POINT('Ctrl Pts',(-1.21320447501606,-31.2831857878969,
20.36622794991));
#129199=CARTESIAN_POINT('Ctrl Pts',(8.66162296947091,-30.9957439579168,
18.4737192720062));
#129200=CARTESIAN_POINT('Ctrl Pts',(16.43515151839,-30.7083021279371,12.0967246665053));
#129201=CARTESIAN_POINT('Ctrl Pts',(20.2214682616143,-30.4208602979572,
2.7823480508439));
#129202=CARTESIAN_POINT('Ctrl Pts',(19.101986032263,-30.1334184679774,-7.2096770587878));
#129203=CARTESIAN_POINT('Ctrl Pts',(13.3482991200121,-29.8459766379979,
-15.4552148313446));
#129204=CARTESIAN_POINT('Ctrl Pts',(4.35629258811389,-29.5585348080185,
-19.9538395960548));
#129205=CARTESIAN_POINT('Ctrl Pts',(-5.692509301477,-29.2710929780391,-19.6141532270548));
#129206=CARTESIAN_POINT('Ctrl Pts',(-14.3601962719897,-28.9836511480596,
-14.5185660356983));
#129207=CARTESIAN_POINT('Ctrl Pts',(-19.5439262761777,-28.6962093180801,
-5.90330344606));
#129208=CARTESIAN_POINT('Ctrl Pts',(-19.9860898211483,-28.4087674881004,
4.141511019308));
#129209=CARTESIAN_POINT('Ctrl Pts',(-15.5794149095299,-28.1213256581205,
13.178934461179));
#129210=CARTESIAN_POINT('Ctrl Pts',(-7.3929919831709,-27.8338838281407,
19.0164241541134));
#129211=CARTESIAN_POINT('Ctrl Pts',(2.58709496508031,-27.5464419981606,
20.2377638896725));
#129212=CARTESIAN_POINT('Ctrl Pts',(11.9396063885556,-27.2590001681807,
16.5466480261288));
#129213=CARTESIAN_POINT('Ctrl Pts',(18.3955569931729,-26.9715583382008,
8.8385673288954));
#129214=CARTESIAN_POINT('Ctrl Pts',(20.3886875873739,-26.6841165082211,
-1.0164434107633));
#129215=CARTESIAN_POINT('Ctrl Pts',(17.4354506187785,-26.3966746782415,
-10.6274890173374));
#129216=CARTESIAN_POINT('Ctrl Pts',(10.2523222239312,-26.1092328482618,
-17.6628619788416));
#129217=CARTESIAN_POINT('Ctrl Pts',(0.581980059710769,-25.8217910182825,
-20.4157311495846));
#129218=CARTESIAN_POINT('Ctrl Pts',(-9.22948259841647,-25.5343491883029,
-18.2182310352498));
#129219=CARTESIAN_POINT('Ctrl Pts',(-16.801735646942,-25.2469073583235,
-11.6034906765191));
#129220=CARTESIAN_POINT('Ctrl Pts',(-20.2976970410337,-24.9594655283439,
-2.1762927802538));
#129221=CARTESIAN_POINT('Ctrl Pts',(-18.8692218672346,-24.6720236983641,
7.7762578939286));
#129222=CARTESIAN_POINT('Ctrl Pts',(-12.8628682868295,-24.3845818683842,
15.8396022938332));
#129223=CARTESIAN_POINT('Ctrl Pts',(-3.73582007943566,-24.0971400384043,
20.0575161459936));
#129224=CARTESIAN_POINT('Ctrl Pts',(6.29763642871256,-23.8096982084244,
19.4067037741012));
#129225=CARTESIAN_POINT('Ctrl Pts',(14.8033138589609,-23.5222563784444,
14.0450568539003));
#129226=CARTESIAN_POINT('Ctrl Pts',(19.7176748220848,-23.2348145484646,
5.2733487780186));
#129227=CARTESIAN_POINT('Ctrl Pts',(19.848460656202,-22.9473727184849,-4.7803421516728));
#129228=CARTESIAN_POINT('Ctrl Pts',(15.1639417946623,-22.6599308885054,
-13.6769195430421));
#129229=CARTESIAN_POINT('Ctrl Pts',(6.80061558303804,-22.3724890585258,
-19.2580109167314));
#129230=CARTESIAN_POINT('Ctrl Pts',(-3.21251600011581,-22.0850472285464,
-20.1696041066897));
#129231=CARTESIAN_POINT('Ctrl Pts',(-12.4461965461947,-21.7976053985669,
-16.1905401694896));
#129232=CARTESIAN_POINT('Ctrl Pts',(-18.6602699713088,-21.5101635685874,
-8.2861681065006));
#129233=CARTESIAN_POINT('Ctrl Pts',(-20.3471581942138,-21.2227217386078,
1.6258556211125));
#129234=CARTESIAN_POINT('Ctrl Pts',(-17.0976102255488,-20.9352799086279,
11.1408040822312));
#129235=CARTESIAN_POINT('Ctrl Pts',(-9.69998933849425,-20.6478380786479,
17.9502836152692));
#129236=CARTESIAN_POINT('Ctrl Pts',(0.0509894097639392,-20.3603962486681,
20.4022664058595));
#129237=CARTESIAN_POINT('Ctrl Pts',(9.78966975431383,-20.0729544186881,
17.9018841378048));
#129238=CARTESIAN_POINT('Ctrl Pts',(17.1533790644498,-19.7855125887082,
11.0557471638562));
#129239=CARTESIAN_POINT('Ctrl Pts',(20.3556295391913,-19.4980707587285,
1.5247767166331));
#129240=CARTESIAN_POINT('Ctrl Pts',(18.6195324856633,-19.2106289287486,
-8.3787466380853));
#129241=CARTESIAN_POINT('Ctrl Pts',(12.3662775493108,-18.9231870987691,
-16.2521579264079));
#129242=CARTESIAN_POINT('Ctrl Pts',(3.11294803102072,-18.6357452687897,
-20.1853125814762));
#129243=CARTESIAN_POINT('Ctrl Pts',(-6.89553202097625,-18.3483034388103,
-19.223998328671));
#129244=CARTESIAN_POINT('Ctrl Pts',(-15.2310366680614,-18.0608616088308,
-13.6014391792594));
#129245=CARTESIAN_POINT('Ctrl Pts',(-19.8713096756835,-17.7734197788513,
-4.6817028843949));
#129246=CARTESIAN_POINT('Ctrl Pts',(-19.6905960084458,-17.4859779488716,
5.3712099514986));
#129247=CARTESIAN_POINT('Ctrl Pts',(-14.7327221184952,-17.1985361188918,
14.118410993499));
#129248=CARTESIAN_POINT('Ctrl Pts',(-6.20053523384641,-16.9110942889117,
19.4377288206129));
#129249=CARTESIAN_POINT('Ctrl Pts',(3.83606013083229,-16.6236524589318,
20.038737027423));
#129250=CARTESIAN_POINT('Ctrl Pts',(12.9419861563707,-16.3362106289519,
15.7754709694132));
#129251=CARTESIAN_POINT('Ctrl Pts',(18.9083396246158,-16.048768798972,7.6825417568598));
#129252=CARTESIAN_POINT('Ctrl Pts',(20.287121791832,-15.7613269689923,-2.2772766090912));
#129253=CARTESIAN_POINT('Ctrl Pts',(16.7448743414537,-15.4738851390127,
-11.6863968819741));
#129254=CARTESIAN_POINT('Ctrl Pts',(9.13765855299146,-15.1863982714493,
-18.2657314168388));
#129255=CARTESIAN_POINT('Ctrl Pts',(2.58920325940202,-14.9947253472122,
-19.6953739283933));
#129256=CARTESIAN_POINT('Ctrl Pts',(-0.659629242744162,-14.8988663663019,
-19.5858322482364));
#129257=CARTESIAN_POINT('Ctrl Pts',(1.80712244288289,-35.8247759914811,
-19.9290628845475));
#129258=CARTESIAN_POINT('Ctrl Pts',(0.36915022012767,-36.0068599325425,
-20.0595044902506));
#129259=CARTESIAN_POINT('Ctrl Pts',(-2.05382478768,-36.3204399910936,-19.8448733219395));
#129260=CARTESIAN_POINT('Ctrl Pts',(-3.44349947251932,-36.4939033040222,
-19.4015517590201));
#129261=CARTESIAN_POINT('Ctrl Pts',(-3.90281239160233,-36.5564385190391,
-19.2245457789561));
#129262=CARTESIAN_POINT('Ctrl Pts',(-0.655732783331116,-14.879449539525,
-19.6068186382175));
#129263=CARTESIAN_POINT('Ctrl Pts',(-0.244654396068776,-14.8791862341798,
-19.6340975673745));
#129264=CARTESIAN_POINT('Ctrl Pts',(0.167658247577733,-14.8785734427858,
-19.6481284993906));
#129265=CARTESIAN_POINT('Ctrl Pts',(0.580472891433624,-14.8775496902817,
-19.6489157138708));
#129266=CARTESIAN_POINT('Ctrl Pts',(0.925623966514541,-14.8766937388695,
-19.6495738977028));
#129267=CARTESIAN_POINT('Ctrl Pts',(1.2711258099049,-14.8755492540169,-19.640971793793));
#129268=CARTESIAN_POINT('Ctrl Pts',(1.61632275423935,-14.8740828829304,
-19.6231499331068));
#129269=CARTESIAN_POINT('Ctrl Pts',(1.68399531524299,-14.8737954148968,
-19.6196561276886));
#129270=CARTESIAN_POINT('Ctrl Pts',(1.75165613817384,-14.8734957211024,
-19.6158080546506));
#129271=CARTESIAN_POINT('Ctrl Pts',(1.81930024900322,-14.8731837656741,
-19.611606121431));
#129272=CARTESIAN_POINT('Ctrl Pts',(1.99634198162207,-14.872367299483,-19.6006086003102));
#129273=CARTESIAN_POINT('Ctrl Pts',(2.17326913946799,-14.8714679693141,
-19.5871880068924));
#129274=CARTESIAN_POINT('Ctrl Pts',(2.35023153606816,-14.8704914499127,
-19.5713206146165));
#129275=CARTESIAN_POINT('Ctrl Pts',(2.37952463630577,-14.8703298038158,
-19.5686940390198));
#129276=CARTESIAN_POINT('Ctrl Pts',(2.40881869508868,-14.8701660465568,
-19.5660003678641));
#129277=CARTESIAN_POINT('Ctrl Pts',(2.43811437395286,-14.8700002049552,
-19.5632393678541));
#129278=CARTESIAN_POINT('Ctrl Pts',(2.59312790503281,-14.8691226798982,
-19.5486299654622));
#129279=CARTESIAN_POINT('Ctrl Pts',(2.74818748298398,-14.8681810772798,
-19.5321352481573));
#129280=CARTESIAN_POINT('Ctrl Pts',(2.90265171244742,-14.8671584437404,
-19.5138389614328));
#129281=CARTESIAN_POINT('Ctrl Pts',(2.9537301906234,-14.8668202776478,-19.5077887161081));
#129282=CARTESIAN_POINT('Ctrl Pts',(3.00474361139013,-14.8664733233791,
-19.5015418819752));
#129283=CARTESIAN_POINT('Ctrl Pts',(3.05566892310602,-14.8661171823961,
-19.4951027189035));
#129284=CARTESIAN_POINT('Ctrl Pts',(3.16282695798734,-14.8653677835884,
-19.4815533062873));
#129285=CARTESIAN_POINT('Ctrl Pts',(3.26959419380258,-14.8645872013102,
-19.4671493723225));
#129286=CARTESIAN_POINT('Ctrl Pts',(3.37670630569756,-14.8637756447077,
-19.451779922696));
#129287=CARTESIAN_POINT('Ctrl Pts',(3.47443272890079,-14.8630352006759,
-19.4377572196419));
#129288=CARTESIAN_POINT('Ctrl Pts',(3.57244624462259,-14.8622689625887,
-19.4229302550442));
#129289=CARTESIAN_POINT('Ctrl Pts',(3.67130078233357,-14.861477245396,-19.4071772012171));
#129290=CARTESIAN_POINT('Ctrl Pts',(3.732076203389,-14.8609905004588,-19.3974922792962));
#129291=CARTESIAN_POINT('Ctrl Pts',(3.79316945609625,-14.8604854147397,
-19.3874583257232));
#129292=CARTESIAN_POINT('Ctrl Pts',(3.85322907031624,-14.8599679306309,
-19.3773099891961));
#129293=CARTESIAN_POINT('Ctrl Pts',(3.89555080170638,-14.8596032792135,
-19.3701588414883));
#129294=CARTESIAN_POINT('Ctrl Pts',(3.93735941908978,-14.8592324836531,
-19.3629520417929));
#129295=CARTESIAN_POINT('Ctrl Pts',(3.97818413872623,-14.8588576889632,
-19.3557870830554));
#129296=CARTESIAN_POINT('Ctrl Pts',(4.00932906159286,-14.8585717604421,
-19.350320980919));
#129297=CARTESIAN_POINT('Ctrl Pts',(4.03990158723625,-14.8582903858622,
-19.3448787371942));
#129298=CARTESIAN_POINT('Ctrl Pts',(4.0722475017228,-14.8579982222517,-19.3390281979976));
#129299=CARTESIAN_POINT('Ctrl Pts',(4.0911856940948,-14.8578271635339,-19.3356027688964));
#129300=CARTESIAN_POINT('Ctrl Pts',(4.11073168580251,-14.8576524129809,
-19.332036525079));
#129301=CARTESIAN_POINT('Ctrl Pts',(4.13135511409575,-14.8574709488808,
-19.3282344349089));
#129302=CARTESIAN_POINT('Ctrl Pts',(4.15569778186182,-14.8572567594532,
-19.3237466738775));
#129303=CARTESIAN_POINT('Ctrl Pts',(4.18154138159706,-14.8570206425048,
-19.3189344643646));
#129304=CARTESIAN_POINT('Ctrl Pts',(4.20571568071154,-14.8567943986075,
-19.3143868427434));
#129305=CARTESIAN_POINT('Ctrl Pts',(4.23369153290577,-14.8565325765047,
-19.3091240804309));
#129306=CARTESIAN_POINT('Ctrl Pts',(4.25943181737537,-14.8562839981569,
-19.3042161029626));
#129307=CARTESIAN_POINT('Ctrl Pts',(4.27803396473041,-14.856096325099,-19.3006509073215));
#129308=CARTESIAN_POINT('Ctrl Pts',(4.28023573486491,-14.8560741119143,
-19.3002289269374));
#129309=CARTESIAN_POINT('Ctrl Pts',(4.28233751291843,-14.856052750375,-19.2998258152605));
#129310=CARTESIAN_POINT('Ctrl Pts',(4.28433117476182,-14.8560323184173,
-19.2994432444289));
#129311=CARTESIAN_POINT('Ctrl Pts',(4.30044543068984,-14.8558671721581,
-19.2963510227903));
#129312=CARTESIAN_POINT('Ctrl Pts',(4.30949659722998,-14.8557791890366,
-19.2945939556922));
#129313=CARTESIAN_POINT('Ctrl Pts',(4.31594467444627,-14.8557218995865,
-19.2933386734513));
#129314=CARTESIAN_POINT('Ctrl Pts',(4.32285855521966,-14.8556604715957,
-19.2919927107));
#129315=CARTESIAN_POINT('Ctrl Pts',(4.32677927950454,-14.8556344169986,
-19.2912208803297));
#129316=CARTESIAN_POINT('Ctrl Pts',(4.33319936160254,-14.8555873712134,
-19.289957512436));
#129317=CARTESIAN_POINT('Ctrl Pts',(4.34377474320306,-14.8555098757664,
-19.287876449083));
#129318=CARTESIAN_POINT('Ctrl Pts',(4.36113110593219,-14.8553597321618,
-19.2844650296581));
#129319=CARTESIAN_POINT('Ctrl Pts',(4.37923654269051,-14.8552050357491,
-19.2808712431773));
#129320=CARTESIAN_POINT('Ctrl Pts',(4.38237341659984,-14.8551782336814,
-19.2802485984326));
#129321=CARTESIAN_POINT('Ctrl Pts',(4.38553279492139,-14.8551512921366,
-19.2796206095679));
#129322=CARTESIAN_POINT('Ctrl Pts',(4.38868333504325,-14.8551245610503,
-19.2789934354069));
#129323=CARTESIAN_POINT('Ctrl Pts',(4.41806100844202,-14.8548753031163,
-19.2731452579666));
#129324=CARTESIAN_POINT('Ctrl Pts',(4.4466705410735,-14.8546573223307,-19.2673630574911));
#129325=CARTESIAN_POINT('Ctrl Pts',(4.47699980663058,-14.8544388148173,
-19.2611460346399));
#129326=CARTESIAN_POINT('Ctrl Pts',(4.49072239594751,-14.8543399502779,
-19.258333119464));
#129327=CARTESIAN_POINT('Ctrl Pts',(4.50479694060212,-14.8542409931775,
-19.2554305350295));
#129328=CARTESIAN_POINT('Ctrl Pts',(4.51945333307392,-14.8541390701967,
-19.2523883838088));
#129329=CARTESIAN_POINT('Ctrl Pts',(4.53683056331383,-14.8540182260593,
-19.248781482432));
#129330=CARTESIAN_POINT('Ctrl Pts',(4.55502565974118,-14.8538916568971,
-19.2449791765496));
#129331=CARTESIAN_POINT('Ctrl Pts',(4.57393503638328,-14.8537608893466,
-19.2409954077487));
#129332=CARTESIAN_POINT('Ctrl Pts',(4.60622352778817,-14.8535375987004,
-19.2341929685609));
#129333=CARTESIAN_POINT('Ctrl Pts',(4.64059458946961,-14.8533020903812,
-19.2268609147985));
#129334=CARTESIAN_POINT('Ctrl Pts',(4.67653277548978,-14.8530616732259,
-19.219074712905));
#129335=CARTESIAN_POINT('Ctrl Pts',(4.7335177390372,-14.8526804585807,-19.2067286131094));
#129336=CARTESIAN_POINT('Ctrl Pts',(4.79444386062949,-14.8522904123893,
-19.1932429688651));
#129337=CARTESIAN_POINT('Ctrl Pts',(4.85978219214115,-14.8518771804465,
-19.178390046962));
#129338=CARTESIAN_POINT('Ctrl Pts',(4.94632508658446,-14.8513298403541,
-19.1587168348874));
#129339=CARTESIAN_POINT('Ctrl Pts',(5.04060637679593,-14.8507436666315,
-19.1366427480503));
#129340=CARTESIAN_POINT('Ctrl Pts',(5.14242596572499,-14.8501172992895,
-19.1118429378257));
#129341=CARTESIAN_POINT('Ctrl Pts',(5.19435029993652,-14.8497978744367,
-19.0991959251238));
#129342=CARTESIAN_POINT('Ctrl Pts',(5.24823467061679,-14.8494679830279,
-19.0858393059457));
#129343=CARTESIAN_POINT('Ctrl Pts',(5.30404978803392,-14.8491273581505,
-19.0717255809426));
#129344=CARTESIAN_POINT('Ctrl Pts',(5.4062952795442,-14.8485033809983,-19.0458712099988));
#129345=CARTESIAN_POINT('Ctrl Pts',(5.5150202173429,-14.8478446431143,-19.0174782366792));
#129346=CARTESIAN_POINT('Ctrl Pts',(5.63015485529798,-14.8471387556215,
-18.9861997886445));
#129347=CARTESIAN_POINT('Ctrl Pts',(5.7011177853654,-14.8467036837293,-18.9669213997953));
#129348=CARTESIAN_POINT('Ctrl Pts',(5.77451512876126,-14.8462507546013,
-18.9465460337168));
#129349=CARTESIAN_POINT('Ctrl Pts',(5.85032461803422,-14.8457777433246,
-18.9249845668062));
#129350=CARTESIAN_POINT('Ctrl Pts',(5.97192921424354,-14.8450189947054,
-18.8903982174918));
#129351=CARTESIAN_POINT('Ctrl Pts',(6.09971638706013,-14.8442216506585,
-18.8527604378975));
#129352=CARTESIAN_POINT('Ctrl Pts',(6.23356143804811,-14.843381167876,-18.8116747426292));
#129353=CARTESIAN_POINT('Ctrl Pts',(6.36533390473611,-14.8425536999297,
-18.7712252574137));
#129354=CARTESIAN_POINT('Ctrl Pts',(6.50297843605435,-14.8416844076374,
-18.7274336163865));
#129355=CARTESIAN_POINT('Ctrl Pts',(6.64633772282368,-14.8407691492601,
-18.679889244885));
#129356=CARTESIAN_POINT('Ctrl Pts',(6.78615274410734,-14.8398765187764,
-18.6335203108368));
#129357=CARTESIAN_POINT('Ctrl Pts',(6.93140371242806,-14.8389401569822,
-18.5835816771145));
#129358=CARTESIAN_POINT('Ctrl Pts',(7.08190356846069,-14.8379565619505,
-18.5296647848417));
#129359=CARTESIAN_POINT('Ctrl Pts',(7.13285202734076,-14.8376235872065,
-18.5114123915085));
#129360=CARTESIAN_POINT('Ctrl Pts',(7.18440164308762,-14.8372852030654,
-18.4927038607243));
#129361=CARTESIAN_POINT('Ctrl Pts',(7.23654396451591,-14.8369412859444,
-18.4735226691084));
#129362=CARTESIAN_POINT('Ctrl Pts',(7.38632772854834,-14.8359533513938,
-18.4184228768446));
#129363=CARTESIAN_POINT('Ctrl Pts',(7.54101925474937,-14.8349023386529,
-18.3594301885383));
#129364=CARTESIAN_POINT('Ctrl Pts',(7.70040189938265,-14.8338073256624,
-18.2961170937792));
#129365=CARTESIAN_POINT('Ctrl Pts',(7.85640366786415,-14.8327355404412,
-18.2341470168415));
#129366=CARTESIAN_POINT('Ctrl Pts',(8.01689985891421,-14.8316217366724,
-18.1680377355801));
#129367=CARTESIAN_POINT('Ctrl Pts',(8.1816414902361,-14.8304703068071,-18.0973759315509));
#129368=CARTESIAN_POINT('Ctrl Pts',(8.34134519940212,-14.8293540885272,
-18.0288750182767));
#129369=CARTESIAN_POINT('Ctrl Pts',(8.50503878573742,-14.8282025978582,
-17.9560956524638));
#129370=CARTESIAN_POINT('Ctrl Pts',(8.67244956402245,-14.8270054402094,
-17.8786513469318));
#129371=CARTESIAN_POINT('Ctrl Pts',(8.7286374126283,-14.826603639839,-17.8526588214852));
#129372=CARTESIAN_POINT('Ctrl Pts',(8.78524359017721,-14.8261965666214,
-17.8261407286061));
#129373=CARTESIAN_POINT('Ctrl Pts',(8.84225653586338,-14.8257834217973,
-17.7990822230764));
#129374=CARTESIAN_POINT('Ctrl Pts',(8.88803459658434,-14.8254516906681,
-17.7773558257774));
#129375=CARTESIAN_POINT('Ctrl Pts',(8.9340907236235,-14.825116165206,-17.7552857772515));
#129376=CARTESIAN_POINT('Ctrl Pts',(8.98041877365939,-14.8247757875784,
-17.7328532738887));
#129377=CARTESIAN_POINT('Ctrl Pts',(8.98041880114692,-14.8247757877186,
-17.7328532603861));
#129378=CARTESIAN_POINT('Ctrl Pts',(9.02578057073676,-14.825007121076,-17.7105703884037));
#129379=CARTESIAN_POINT('Ctrl Pts',(9.07141052773184,-14.8252404126749,
-17.6879443930018));
#129380=CARTESIAN_POINT('Ctrl Pts',(9.11748296114671,-14.8254767942419,
-17.6648556951768));
#129381=CARTESIAN_POINT('Ctrl Pts',(9.28893678211814,-14.8263564639242,
-17.5789334816111));
#129382=CARTESIAN_POINT('Ctrl Pts',(9.46481920424294,-14.8272682562354,
-17.487591734446));
#129383=CARTESIAN_POINT('Ctrl Pts',(9.64483291216714,-14.828212792972,-17.3903471902708));
#129384=CARTESIAN_POINT('Ctrl Pts',(9.82106087675197,-14.8291374658122,
-17.2951477286043));
#129385=CARTESIAN_POINT('Ctrl Pts',(10.0012483794053,-14.8300935210109,
-17.194290880145));
#129386=CARTESIAN_POINT('Ctrl Pts',(10.1850679319986,-14.8310815034792,
-17.0873110557665));
#129387=CARTESIAN_POINT('Ctrl Pts',(10.3711462217231,-14.8320816260743,
-16.9790166851483));
#129388=CARTESIAN_POINT('Ctrl Pts',(10.5609468786731,-14.8331144664221,
-16.8644477226263));
#129389=CARTESIAN_POINT('Ctrl Pts',(10.7540742911834,-14.8341805366195,
-16.7431120168085));
#129390=CARTESIAN_POINT('Ctrl Pts',(10.9345220536817,-14.835176614697,-16.6297425249203));
#129391=CARTESIAN_POINT('Ctrl Pts',(11.1178738455658,-14.8362017026714,
-16.5104653963379));
#129392=CARTESIAN_POINT('Ctrl Pts',(11.3037577707478,-14.8372561647595,
-16.3848747809198));
#129393=CARTESIAN_POINT('Ctrl Pts',(11.4859013925524,-14.8382894092619,
-16.2618112640797));
#129394=CARTESIAN_POINT('Ctrl Pts',(11.6704764110018,-14.8393508581809,
-16.1326855890006));
#129395=CARTESIAN_POINT('Ctrl Pts',(11.8570841420616,-14.8404407953992,
-15.9971146873221));
#129396=CARTESIAN_POINT('Ctrl Pts',(11.9402580233304,-14.8409265968624,
-15.9366886909516));
#129397=CARTESIAN_POINT('Ctrl Pts',(12.0238350591164,-14.8414180570295,
-15.8749822740027));
#129398=CARTESIAN_POINT('Ctrl Pts',(12.1077766104413,-14.8419151967298,
-15.8119615900972));
#129399=CARTESIAN_POINT('Ctrl Pts',(12.1933428229135,-14.8424219584058,
-15.7477211615599));
#129400=CARTESIAN_POINT('Ctrl Pts',(12.2792929887315,-14.8429346531273,
-15.6821109603006));
#129401=CARTESIAN_POINT('Ctrl Pts',(12.3655554178635,-14.8434531277196,
-15.6151176893236));
#129402=CARTESIAN_POINT('Ctrl Pts',(12.5493775620489,-14.8445579784898,
-15.4723574304148));
#129403=CARTESIAN_POINT('Ctrl Pts',(12.7346410754773,-14.845689197001,-15.323301891531));
#129404=CARTESIAN_POINT('Ctrl Pts',(12.9209000905374,-14.8468469214132,
-15.1676157578415));
#129405=CARTESIAN_POINT('Ctrl Pts',(13.1017286275515,-14.8479708917706,
-15.0164687340081));
#129406=CARTESIAN_POINT('Ctrl Pts',(13.2834954871176,-14.8491198452496,
-14.8590719808141));
#129407=CARTESIAN_POINT('Ctrl Pts',(13.4657444072285,-14.8502938374806,
-14.69512436934));
#129408=CARTESIAN_POINT('Ctrl Pts',(13.6451848348943,-14.8514497382556,
-14.5337032234711));
#129409=CARTESIAN_POINT('Ctrl Pts',(13.8250927065824,-14.8526299124346,
-14.3659314254969));
#129410=CARTESIAN_POINT('Ctrl Pts',(14.0049837750985,-14.8538343381936,
-14.1915291839756));
#129411=CARTESIAN_POINT('Ctrl Pts',(14.1888171913618,-14.8550651591772,
-14.013304883418));
#129412=CARTESIAN_POINT('Ctrl Pts',(14.3726335429707,-14.856321307343,-13.8281561240546));
#129413=CARTESIAN_POINT('Ctrl Pts',(14.5558596879634,-14.857602669224,-13.6357950899723));
#129414=CARTESIAN_POINT('Ctrl Pts',(14.7289084027793,-14.8588128569225,
-13.4541188901598));
#129415=CARTESIAN_POINT('Ctrl Pts',(14.9014304153157,-14.8600455348889,
-13.2660093358703));
#129416=CARTESIAN_POINT('Ctrl Pts',(15.0728926443162,-14.8613005242563,
-13.0712351450195));
#129417=CARTESIAN_POINT('Ctrl Pts',(15.0829767692719,-14.8613743333376,
-13.0597799849524));
#129418=CARTESIAN_POINT('Ctrl Pts',(15.0930572138935,-14.8614482195673,
-13.0483017760087));
#129419=CARTESIAN_POINT('Ctrl Pts',(15.1031338642047,-14.8615221828997,
-13.0368004724865));
#129420=CARTESIAN_POINT('Ctrl Pts',(15.2805629590441,-14.8628245251182,
-12.8342861636232));
#129421=CARTESIAN_POINT('Ctrl Pts',(15.4568192121574,-14.86415077694,-12.6246092311109));
#129422=CARTESIAN_POINT('Ctrl Pts',(15.6313478502835,-14.8655008934438,
-12.4075917128747));
#129423=CARTESIAN_POINT('Ctrl Pts',(15.7385299377516,-14.8663300313249,
-12.2743162179676));
#129424=CARTESIAN_POINT('Ctrl Pts',(15.845061255693,-14.8671681817197,-12.1382706299853));
#129425=CARTESIAN_POINT('Ctrl Pts',(15.9507991212516,-14.8680152749425,
-11.9994273755709));
#129426=CARTESIAN_POINT('Ctrl Pts',(16.1182404821069,-14.8693566907281,
-11.7795619248934));
#129427=CARTESIAN_POINT('Ctrl Pts',(16.2836913047968,-14.8707205123309,
-11.5526829016596));
#129428=CARTESIAN_POINT('Ctrl Pts',(16.4465623337738,-14.8721064692956,
-11.31869979837));
#129429=CARTESIAN_POINT('Ctrl Pts',(16.6060087220626,-14.8734632841554,
-11.0896365882062));
#129430=CARTESIAN_POINT('Ctrl Pts',(16.7629826501115,-14.8748413133938,
-10.8537648091815));
#129431=CARTESIAN_POINT('Ctrl Pts',(16.9168952274131,-14.876240244981,-10.6110333084146));
#129432=CARTESIAN_POINT('Ctrl Pts',(17.0532825140652,-14.8774798869046,
-10.3959404852355));
#129433=CARTESIAN_POINT('Ctrl Pts',(17.1872654722752,-14.8787359414092,
-10.1754615393746));
#129434=CARTESIAN_POINT('Ctrl Pts',(17.3184098761489,-14.8800081506675,
-9.94958486087417));
#129435=CARTESIAN_POINT('Ctrl Pts',(17.4693992529541,-14.8814728725877,
-9.68952817592047));
#129436=CARTESIAN_POINT('Ctrl Pts',(17.6166262330846,-14.8829590068389,
-9.42231611091693));
#129437=CARTESIAN_POINT('Ctrl Pts',(17.7594425777608,-14.8844663255618,
-9.14792625031489));
#129438=CARTESIAN_POINT('Ctrl Pts',(17.9005775582131,-14.8859558987545,
-8.87676675732996));
#129439=CARTESIAN_POINT('Ctrl Pts',(18.0374051633937,-14.8874661606413,
-8.59859734555812));
#129440=CARTESIAN_POINT('Ctrl Pts',(18.1692664469317,-14.8889968560209,
-8.31343369278074));
#129441=CARTESIAN_POINT('Ctrl Pts',(18.3006547295957,-14.8905220606283,
-8.0292929532756));
#129442=CARTESIAN_POINT('Ctrl Pts',(18.4271123210921,-14.8920675525361,
-7.73820787631919));
#129443=CARTESIAN_POINT('Ctrl Pts',(18.5479533522636,-14.8936330422351,
-7.44023369388416));
#129444=CARTESIAN_POINT('Ctrl Pts',(18.6687943834351,-14.8951985319342,
-7.14225951144914));
#129445=CARTESIAN_POINT('Ctrl Pts',(18.7840189412911,-14.8967840195889,
-6.83739601099207));
#129446=CARTESIAN_POINT('Ctrl Pts',(18.892905939014,-14.8983891762726,-6.5257412282356));
#129447=CARTESIAN_POINT('Ctrl Pts',(18.9935761965593,-14.8998732059559,
-6.23760427982626));
#129448=CARTESIAN_POINT('Ctrl Pts',(19.0886699796949,-14.9013716473971,
-5.94412416980096));
#129449=CARTESIAN_POINT('Ctrl Pts',(19.1776924283875,-14.9028849680799,
-5.64528517823077));
#129450=CARTESIAN_POINT('Ctrl Pts',(19.2634165345218,-14.9043422191972,
-5.35751837551232));
#129451=CARTESIAN_POINT('Ctrl Pts',(19.3435107730939,-14.9058132674513,
-5.0647823288719));
#129452=CARTESIAN_POINT('Ctrl Pts',(19.417488130543,-14.9072985032731,-4.76708406463628));
#129453=CARTESIAN_POINT('Ctrl Pts',(19.4903401400314,-14.9087611455993,
-4.47391440409932));
#129454=CARTESIAN_POINT('Ctrl Pts',(19.5572600263587,-14.9102375472679,
-4.17593217264101));
#129455=CARTESIAN_POINT('Ctrl Pts',(19.617737937075,-14.9117280530379,-3.87316707452252));
#129456=CARTESIAN_POINT('Ctrl Pts',(19.6769567515782,-14.9131875278059,
-3.57670527597266));
#129457=CARTESIAN_POINT('Ctrl Pts',(19.72999905688,-14.9146605256208,-3.27565754262943));
#129458=CARTESIAN_POINT('Ctrl Pts',(19.7763423131208,-14.9161473412806,
-2.97007629604368));
#129459=CARTESIAN_POINT('Ctrl Pts',(19.7843372955363,-14.9164038417084,
-2.91735844902247));
#129460=CARTESIAN_POINT('Ctrl Pts',(19.792132792662,-14.9166607533098,-2.86450573893835));
#129461=CARTESIAN_POINT('Ctrl Pts',(19.7997259847296,-14.9169180775053,
-2.81151851592068));
#129462=CARTESIAN_POINT('Ctrl Pts',(19.8407819935184,-14.9183094165283,
-2.52501925783106));
#129463=CARTESIAN_POINT('Ctrl Pts',(19.8759011366046,-14.9197120068616,
-2.23484206520167));
#129464=CARTESIAN_POINT('Ctrl Pts',(19.9047379784014,-14.921125176364,-1.94127005729847));
#129465=CARTESIAN_POINT('Ctrl Pts',(19.9327183761586,-14.9224963752302,
-1.65641703457907));
#129466=CARTESIAN_POINT('Ctrl Pts',(19.9547840265943,-14.9238775343845,
-1.36836775709905));
#129467=CARTESIAN_POINT('Ctrl Pts',(19.970599234893,-14.9252679209265,-1.07742555156692));
#129468=CARTESIAN_POINT('Ctrl Pts',(19.9861508184675,-14.9266351310258,
-0.791333080371083));
#129469=CARTESIAN_POINT('Ctrl Pts',(19.9956585779087,-14.928011263872,-0.502443140188136));
#129470=CARTESIAN_POINT('Ctrl Pts',(19.9987841692283,-14.9293955011117,
-0.211090181488607));
#129471=CARTESIAN_POINT('Ctrl Pts',(20.0018359421073,-14.9307470462225,
0.0733817685049534));
#129472=CARTESIAN_POINT('Ctrl Pts',(19.9988034036028,-14.9321063176797,
0.360201883410459));
#129473=CARTESIAN_POINT('Ctrl Pts',(19.9893537310833,-14.9334724323488,
0.64901252550997));
#129474=CARTESIAN_POINT('Ctrl Pts',(19.9854681845739,-14.934034155739,0.767766607194818));
#129475=CARTESIAN_POINT('Ctrl Pts',(19.9804974735792,-14.9345970346564,
0.88685666951588));
#129476=CARTESIAN_POINT('Ctrl Pts',(19.9744175769623,-14.9351610013797,
1.00625542317968));
#129477=CARTESIAN_POINT('Ctrl Pts',(1.71905889053568,-36.8247754492982,
-18.9234545242879));
#129478=CARTESIAN_POINT('Ctrl Pts',(1.74290594662188,-36.8247848860892,
-19.1858191844017));
#129479=CARTESIAN_POINT('Ctrl Pts',(1.76661023435006,-36.7183168051207,
-19.4466164536215));
#129480=CARTESIAN_POINT('Ctrl Pts',(1.80060686502947,-36.3507977790531,
-19.8206504039783));
#129481=CARTESIAN_POINT('Ctrl Pts',(1.81045590541218,-36.0874710556493,
-19.9290086443961));
#129482=CARTESIAN_POINT('Ctrl Pts',(1.81043329996738,-35.8238624095164,
-19.9287618502432));
#129483=CARTESIAN_POINT('Ctrl Pts',(-0.117373872272989,-36.8248366319696,
-19.0918877393056));
#129484=CARTESIAN_POINT('Ctrl Pts',(-0.124895979610203,-36.8231407438996,
-19.3148044864069));
#129485=CARTESIAN_POINT('Ctrl Pts',(-0.131961010376208,-36.7529100303868,
-19.5389672056776));
#129486=CARTESIAN_POINT('Ctrl Pts',(-0.13829855719754,-36.4883181753293,
-19.9027056717966));
#129487=CARTESIAN_POINT('Ctrl Pts',(-0.137283938726562,-36.2928237809429,
-20.0404829036075));
#129488=CARTESIAN_POINT('Ctrl Pts',(-0.131250235987931,-36.0698134722911,
-20.1054427739742));
#129489=CARTESIAN_POINT('Ctrl Pts',(-1.98192089198655,-36.8247653776065,
-18.9734654430834));
#129490=CARTESIAN_POINT('Ctrl Pts',(-2.00992496211988,-36.8250555343173,
-19.156976731204));
#129491=CARTESIAN_POINT('Ctrl Pts',(-2.0379156003695,-36.7799475751213,
-19.3404307695064));
#129492=CARTESIAN_POINT('Ctrl Pts',(-2.08640088246309,-36.6045386139197,
-19.666746592367));
#129493=CARTESIAN_POINT('Ctrl Pts',(-2.10681148808306,-36.4744296653874,
-19.8091871377903));
#129494=CARTESIAN_POINT('Ctrl Pts',(-2.12033889114234,-36.3157911288159,
-19.914051057864));
#129495=CARTESIAN_POINT('Ctrl Pts',(-3.7775555256628,-36.824775930775,-18.5513205571698));
#129496=CARTESIAN_POINT('Ctrl Pts',(-3.80644277702453,-36.8247719412166,
-18.6723321112364));
#129497=CARTESIAN_POINT('Ctrl Pts',(-3.83533997723905,-36.8022784438829,
-18.793385768665));
#129498=CARTESIAN_POINT('Ctrl Pts',(-3.88925387206359,-36.7127381244575,
-19.0192398956118));
#129499=CARTESIAN_POINT('Ctrl Pts',(-3.91423836378729,-36.6458896662657,
-19.1239053363684));
#129500=CARTESIAN_POINT('Ctrl Pts',(-3.93554097616231,-36.5617444955172,
-19.213150108579));
#129501=CARTESIAN_POINT('',(1.7167826445098,-36.8247301763627,-18.9331514432648));
#129502=CARTESIAN_POINT('Ctrl Pts',(1.80712405316298,-35.8247757932386,
-19.9290627384754));
#129503=CARTESIAN_POINT('Ctrl Pts',(1.80712405306014,-36.0172286155902,
-19.9290627373407));
#129504=CARTESIAN_POINT('Ctrl Pts',(1.8018737081222,-36.2094893442428,-19.8711836621535));
#129505=CARTESIAN_POINT('Ctrl Pts',(1.79242941792194,-36.3707112139559,
-19.7670723983363));
#129506=CARTESIAN_POINT('Ctrl Pts',(1.78902635496548,-36.428804322168,-19.7295579660462));
#129507=CARTESIAN_POINT('Ctrl Pts',(1.78507879957593,-36.4828675797972,
-19.686041290097));
#129508=CARTESIAN_POINT('Ctrl Pts',(1.78063628901986,-36.5314590656093,
-19.6370685173));
#129509=CARTESIAN_POINT('Ctrl Pts',(1.78053539176576,-36.5325626639979,
-19.6359562592112));
#129510=CARTESIAN_POINT('Ctrl Pts',(1.78043423909835,-36.5336634415793,
-19.6348411851231));
#129511=CARTESIAN_POINT('Ctrl Pts',(1.78033283159521,-36.5347613814481,
-19.6337233014069));
#129512=CARTESIAN_POINT('Ctrl Pts',(1.76546243554646,-36.6957632815409,
-19.4697968355862));
#129513=CARTESIAN_POINT('Ctrl Pts',(1.7454448288763,-36.7974151364121,-19.249120713973));
#129514=CARTESIAN_POINT('Ctrl Pts',(1.72469694283572,-36.8199952420581,
-19.0203977954409));
#129515=CARTESIAN_POINT('Ctrl Pts',(1.72206756877644,-36.8228568128188,
-18.9914118010329));
#129516=CARTESIAN_POINT('Ctrl Pts',(1.71942647146461,-36.8244484926657,
-18.962296628553));
#129517=CARTESIAN_POINT('Ctrl Pts',(1.7167826445098,-36.8247301763627,-18.9331514432648));
#129518=CARTESIAN_POINT('Origin',(1.54836419208307,-36.8247749799911,-5.667714174481));
#129519=CARTESIAN_POINT('Ctrl Pts',(6.95857183801725,-36.824775277549,-17.599236993932));
#129520=CARTESIAN_POINT('Ctrl Pts',(7.1175676203103,-36.8247895295062,-17.9662851173402));
#129521=CARTESIAN_POINT('Ctrl Pts',(7.27239376163579,-36.5702407905801,
-18.3237007560676));
#129522=CARTESIAN_POINT('Ctrl Pts',(7.39263833345297,-35.8299455374372,
-18.6012866583433));
#129523=CARTESIAN_POINT('Ctrl Pts',(7.35262790288282,-35.3714173280546,
-18.5089165241562));
#129524=CARTESIAN_POINT('Ctrl Pts',(7.23689983894434,-35.0970781810732,
-18.2417596811499));
#129525=CARTESIAN_POINT('Ctrl Pts',(5.29197064174749,-36.824817237245,-18.3233271023689));
#129526=CARTESIAN_POINT('Ctrl Pts',(5.38435029536047,-36.823658992569,-18.6555540589987));
#129527=CARTESIAN_POINT('Ctrl Pts',(5.47634465536326,-36.6514332736593,
-18.9843204139569));
#129528=CARTESIAN_POINT('Ctrl Pts',(5.596941120501,-36.072655607787,-19.3531089296129));
#129529=CARTESIAN_POINT('Ctrl Pts',(5.62303751194511,-35.6746326544409,
-19.3838999396521));
#129530=CARTESIAN_POINT('Ctrl Pts',(5.59476256792428,-35.3385589903039,
-19.2315890813765));
#129531=CARTESIAN_POINT('Ctrl Pts',(3.5039010392731,-36.8247694638471,-18.7623926469574));
#129532=CARTESIAN_POINT('Ctrl Pts',(3.55806597610648,-36.8249461704167,
-19.0628780938655));
#129533=CARTESIAN_POINT('Ctrl Pts',(3.61202888826298,-36.6863577533999,
-19.3618015202132));
#129534=CARTESIAN_POINT('Ctrl Pts',(3.68496521009292,-36.2133170569798,
-19.7445086397521));
#129535=CARTESIAN_POINT('Ctrl Pts',(3.70327254168208,-35.8854457762677,
-19.8237633935296));
#129536=CARTESIAN_POINT('Ctrl Pts',(3.69745859359574,-35.5813359278442,
-19.7596683764786));
#129537=CARTESIAN_POINT('Ctrl Pts',(1.69347934099526,-36.8247758641759,
-18.9257844776465));
#129538=CARTESIAN_POINT('Ctrl Pts',(1.7169451464009,-36.824773723785,-19.1881975432559));
#129539=CARTESIAN_POINT('Ctrl Pts',(1.74033538132716,-36.7202400866689,
-19.4497692051865));
#129540=CARTESIAN_POINT('Ctrl Pts',(1.77369253116023,-36.3496390212394,
-19.8227902301324));
#129541=CARTESIAN_POINT('Ctrl Pts',(1.78340063709622,-36.0877065335177,
-19.9313505255009));
#129542=CARTESIAN_POINT('Ctrl Pts',(1.78338790456574,-35.8242452195787,
-19.9312018886888));
#129543=CARTESIAN_POINT('Origin',(-0.43989890908888,-36.8247757875444,-5.8425113053525));
#129544=CARTESIAN_POINT('Origin',(-19.8513958821401,-36.8247757875791,-4.1286598588784));
#129545=CARTESIAN_POINT('',(0.000296681333255337,-36.8247757875791,-18.8368455780866));
#129546=CARTESIAN_POINT('Origin',(0.000296681333257642,-36.8247757875791,
-0.0108455780865979));
#129547=CARTESIAN_POINT('Origin',(0.000296681333257642,-36.8247757875791,
-0.0108455780865979));
#129548=CARTESIAN_POINT('Ctrl Pts',(-7.74888610933486,-14.5458305914419,
17.8761933547579));
#129549=CARTESIAN_POINT('Ctrl Pts',(-4.58089178742332,-14.5116973365386,
19.3414669989955));
#129550=CARTESIAN_POINT('Ctrl Pts',(-0.956640374661133,-14.4932233454042,
19.9390820443541));
#129551=CARTESIAN_POINT('Ctrl Pts',(2.83719290624113,-14.5278455048028,
19.5395895098794));
#129552=CARTESIAN_POINT('Ctrl Pts',(3.11352515395274,-14.5313586789558,
19.5069728478242));
#129553=CARTESIAN_POINT('Ctrl Pts',(3.41211808571296,-14.5338349593175,
19.4590637514017));
#129554=CARTESIAN_POINT('Ctrl Pts',(-7.70221652913521,-14.7472959929906,
17.7791969868141));
#129555=CARTESIAN_POINT('Ctrl Pts',(-4.55441948459348,-14.7039050985257,
19.2406576410997));
#129556=CARTESIAN_POINT('Ctrl Pts',(-0.951084002501054,-14.6746784923752,
19.841809527089));
#129557=CARTESIAN_POINT('Ctrl Pts',(2.82548045354571,-14.6932627672025,
19.4540313159209));
#129558=CARTESIAN_POINT('Ctrl Pts',(3.10058883725633,-14.6955175232004,
19.4223106660161));
#129559=CARTESIAN_POINT('Ctrl Pts',(3.39787174169014,-14.696756479245,19.3754321977317));
#129560=CARTESIAN_POINT('Ctrl Pts',(-7.72251921990635,-15.0184262716222,
17.8298166226139));
#129561=CARTESIAN_POINT('Ctrl Pts',(-4.56195910015081,-14.9601368386979,
19.2841114289333));
#129562=CARTESIAN_POINT('Ctrl Pts',(-0.950985380158784,-14.9133715624083,
19.8725789512935));
#129563=CARTESIAN_POINT('Ctrl Pts',(2.82547735470738,-14.906475787603,19.4717413740735));
#129564=CARTESIAN_POINT('Ctrl Pts',(3.10056181049325,-14.9067584907266,
19.4390914179037));
#129565=CARTESIAN_POINT('Ctrl Pts',(3.39768767436461,-14.9060041555573,
19.3911594101674));
#129566=CARTESIAN_POINT('Ctrl Pts',(-7.79667973475075,-15.1601077173746,
17.994799545495));
#129567=CARTESIAN_POINT('Ctrl Pts',(-4.59993777636149,-15.1064766564072,
19.4462534021384));
#129568=CARTESIAN_POINT('Ctrl Pts',(-0.95656372451255,-15.0634169342208,
20.0162923076934));
#129569=CARTESIAN_POINT('Ctrl Pts',(2.83743930324529,-15.0546209861673,
19.5854304383384));
#129570=CARTESIAN_POINT('Ctrl Pts',(3.11369907972104,-15.0546561551467,
19.550588733172));
#129571=CARTESIAN_POINT('Ctrl Pts',(3.4120040079741,-15.0537829710218,19.5000741758063));
#129572=CARTESIAN_POINT('Ctrl Pts',(3.00276289647082,-15.0367966788245,
19.549262223542));
#129573=CARTESIAN_POINT('Ctrl Pts',(2.99142848688328,-14.8899411324601,
19.4485871057752));
#129574=CARTESIAN_POINT('Ctrl Pts',(2.99179192794687,-14.6880526306306,
19.4359995432109));
#129575=CARTESIAN_POINT('Ctrl Pts',(3.00360056008906,-14.5298688897421,
19.5176746139456));
#129576=CARTESIAN_POINT('Ctrl Pts',(20.0122236994322,-14.6781110978709,
1.50807980515456));
#129577=CARTESIAN_POINT('Ctrl Pts',(20.1208879707791,-14.6870025382791,
0.0767064164480802));
#129578=CARTESIAN_POINT('Ctrl Pts',(20.0725234357956,-14.6958980812679,
-1.38387471400178));
#129579=CARTESIAN_POINT('Ctrl Pts',(19.498827091341,-14.7202718042252,-5.34664759002778));
#129580=CARTESIAN_POINT('Ctrl Pts',(18.2143654045175,-14.743232562672,-8.99922286946613));
#129581=CARTESIAN_POINT('Ctrl Pts',(14.4772352301857,-14.7823738809393,
-14.1798727156517));
#129582=CARTESIAN_POINT('Ctrl Pts',(11.3849121073087,-14.8067712522918,
-16.5456167200257));
#129583=CARTESIAN_POINT('Ctrl Pts',(9.07206735164749,-14.8240904356359,
-17.6882665234704));
#129584=CARTESIAN_POINT('Ctrl Pts',(9.02631208081911,-14.8244327444186,
-17.7106345802243));
#129585=CARTESIAN_POINT('Ctrl Pts',(8.98041877365939,-14.8247757875784,
-17.7328532738887));
#129586=CARTESIAN_POINT('Ctrl Pts',(19.9660319749895,-14.7560818176716,
1.50494368730133));
#129587=CARTESIAN_POINT('Ctrl Pts',(20.0775127996618,-14.7606052963055,
0.0771360809122346));
#129588=CARTESIAN_POINT('Ctrl Pts',(20.0322669464742,-14.7650325528439,
-1.38050663446544));
#129589=CARTESIAN_POINT('Ctrl Pts',(19.4677675948918,-14.7770067437082,
-5.33703093329677));
#129590=CARTESIAN_POINT('Ctrl Pts',(18.1926864766073,-14.7879490141987,
-8.98687204921201));
#129591=CARTESIAN_POINT('Ctrl Pts',(14.469170484886,-14.8059701701451,-14.1700428296628));
#129592=CARTESIAN_POINT('Ctrl Pts',(11.3826562532635,-14.816852030795,-16.5410229417352));
#129593=CARTESIAN_POINT('Ctrl Pts',(9.07198357467226,-14.8244742882872,
-17.6880909380574));
#129594=CARTESIAN_POINT('Ctrl Pts',(9.02627051557683,-14.824624894854,-17.7105465704092));
#129595=CARTESIAN_POINT('Ctrl Pts',(8.98041877365939,-14.8247757875784,
-17.7328532738887));
#129596=CARTESIAN_POINT('Ctrl Pts',(19.9418439057278,-14.8468735440162,
1.50355375919554));
#129597=CARTESIAN_POINT('Ctrl Pts',(20.0536063692099,-14.8454186882016,
0.0774946542475474));
#129598=CARTESIAN_POINT('Ctrl Pts',(20.0090355918799,-14.8439448174918,
-1.37843727384454));
#129599=CARTESIAN_POINT('Ctrl Pts',(19.4473748237736,-14.8399508435284,
-5.33086152796757));
#129600=CARTESIAN_POINT('Ctrl Pts',(18.1766267386834,-14.8362199425244,
-8.9778940436346));
#129601=CARTESIAN_POINT('Ctrl Pts',(14.4618637096609,-14.8302957561373,
-14.1615441779542));
#129602=CARTESIAN_POINT('Ctrl Pts',(11.3804130930531,-14.8269535078612,
-16.5364618486991));
#129603=CARTESIAN_POINT('Ctrl Pts',(9.07190001772207,-14.8248583092885,
-17.6879157021822));
#129604=CARTESIAN_POINT('Ctrl Pts',(9.02622895033442,-14.8248170452892,
-17.7104585605941));
#129605=CARTESIAN_POINT('Ctrl Pts',(8.98041877365939,-14.8247757875784,
-17.7328532738887));
#129606=CARTESIAN_POINT('Ctrl Pts',(19.9427057935895,-14.9375099309354,
1.50407756575409));
#129607=CARTESIAN_POINT('Ctrl Pts',(20.0518755338599,-14.9307850351627,
0.0777131230832762));
#129608=CARTESIAN_POINT('Ctrl Pts',(20.0051671768726,-14.9238813900736,
-1.37789724436391));
#129609=CARTESIAN_POINT('Ctrl Pts',(19.4390193936413,-14.9046944052203,
-5.3286203156339));
#129610=CARTESIAN_POINT('Ctrl Pts',(18.1667693571285,-14.886180646208,-8.9726776139457));
#129611=CARTESIAN_POINT('Ctrl Pts',(14.4553171215748,-14.855319721676,-14.1544369975574));
#129612=CARTESIAN_POINT('Ctrl Pts',(11.3781824399151,-14.8370756538131,
-16.5319307925875));
#129613=CARTESIAN_POINT('Ctrl Pts',(9.0718166839804,-14.8252424965208,-17.6877408522249));
#129614=CARTESIAN_POINT('Ctrl Pts',(9.02618738509211,-14.8250091957244,
-17.710370550779));
#129615=CARTESIAN_POINT('Ctrl Pts',(8.98041877365939,-14.8247757875784,
-17.7328532738887));
#129616=CARTESIAN_POINT('Origin',(20.3531886983008,-14.9061516501234,1.02539886270872));
#129617=CARTESIAN_POINT('Ctrl Pts',(8.98041877365939,-14.8247757875784,
-17.7328532738887));
#129618=CARTESIAN_POINT('Ctrl Pts',(8.98041877365939,-14.8247757875784,
-17.7328532738887));
#129619=CARTESIAN_POINT('Ctrl Pts',(8.98041877365939,-14.8247757875784,
-17.7328532738887));
#129620=CARTESIAN_POINT('Ctrl Pts',(8.98041877365939,-14.8247757875784,
-17.7328532738887));
#129621=CARTESIAN_POINT('Ctrl Pts',(8.93443559037955,-14.825180894651,-17.7550808754862));
#129622=CARTESIAN_POINT('Ctrl Pts',(8.9344929160137,-14.8249320414505,-17.7551931499929));
#129623=CARTESIAN_POINT('Ctrl Pts',(8.9345500524646,-14.8246825868245,-17.7553058558893));
#129624=CARTESIAN_POINT('Ctrl Pts',(8.9346074450881,-14.8244334749359,-17.7554182434948));
#129625=CARTESIAN_POINT('Ctrl Pts',(8.88836479577936,-14.825585329024,-17.7771221521157));
#129626=CARTESIAN_POINT('Ctrl Pts',(8.88847921790531,-14.8250872847695,
-17.7773493422689));
#129627=CARTESIAN_POINT('Ctrl Pts',(8.88859324088894,-14.8245893346286,
-17.7775745979239));
#129628=CARTESIAN_POINT('Ctrl Pts',(8.88870685092651,-14.824090831084,-17.7778001563099));
#129629=CARTESIAN_POINT('Ctrl Pts',(7.48639491786086,-14.8378557717159,
-18.4412920850583));
#129630=CARTESIAN_POINT('Ctrl Pts',(7.48822721917486,-14.8298212888623,
-18.4450145196786));
#129631=CARTESIAN_POINT('Ctrl Pts',(7.49004754460005,-14.8217519410676,
-18.4487499355249));
#129632=CARTESIAN_POINT('Ctrl Pts',(7.49185596912947,-14.8136722798358,
-18.4524201913718));
#129633=CARTESIAN_POINT('Ctrl Pts',(5.32225277478543,-14.8551194219725,
-19.1708450461814));
#129634=CARTESIAN_POINT('Ctrl Pts',(5.32623148704748,-14.836536424499,-19.1819979469969));
#129635=CARTESIAN_POINT('Ctrl Pts',(5.32984301961396,-14.8174934549695,
-19.1922764912052));
#129636=CARTESIAN_POINT('Ctrl Pts',(5.33302686728054,-14.7979947144795,
-19.2017199285051));
#129637=CARTESIAN_POINT('Ctrl Pts',(1.47365750931391,-14.881431814427,-19.7420270336074));
#129638=CARTESIAN_POINT('Ctrl Pts',(1.476730796099,-14.8472842341355,-19.7718536173054));
#129639=CARTESIAN_POINT('Ctrl Pts',(1.47935831677687,-14.8094637247743,
-19.7973701460041));
#129640=CARTESIAN_POINT('Ctrl Pts',(1.48144983031859,-14.7690919339158,
-19.8178148577459));
#129641=CARTESIAN_POINT('Ctrl Pts',(-0.921877140026626,-14.8948531597356,
-19.6452681893902));
#129642=CARTESIAN_POINT('Ctrl Pts',(-0.92360320881171,-14.853311265586,
-19.6901735302147));
#129643=CARTESIAN_POINT('Ctrl Pts',(-0.924883946114061,-14.8039940739407,
-19.7274939804967));
#129644=CARTESIAN_POINT('Ctrl Pts',(-0.925896157550757,-14.7497418067229,
-19.7551717880971));
#129645=CARTESIAN_POINT('Ctrl Pts',(-2.54123372453745,-14.9016287194179,
-19.3590885198902));
#129646=CARTESIAN_POINT('Ctrl Pts',(-2.54977238054863,-14.8568633996588,
-19.4156428779818));
#129647=CARTESIAN_POINT('Ctrl Pts',(-2.5566565432088,-14.7995081661565,
-19.4624478072491));
#129648=CARTESIAN_POINT('Ctrl Pts',(-2.56121232025014,-14.7348129588743,
-19.4951131029381));
#129649=CARTESIAN_POINT('Ctrl Pts',(-2.58017135538478,-14.9017916385947,
-19.3522072940789));
#129650=CARTESIAN_POINT('Ctrl Pts',(-2.58887382090467,-14.8569488111652,
-19.4090417542422));
#129651=CARTESIAN_POINT('Ctrl Pts',(-2.59589271862576,-14.7994003019449,
-19.4560747389885));
#129652=CARTESIAN_POINT('Ctrl Pts',(-2.60053370114359,-14.7344539928676,
-19.48885995945));
#129653=CARTESIAN_POINT('Ctrl Pts',(-2.61910898623212,-14.9019545577715,
-19.3453260682676));
#129654=CARTESIAN_POINT('Ctrl Pts',(-2.6279752612607,-14.8570342226716,
-19.4024406305026));
#129655=CARTESIAN_POINT('Ctrl Pts',(-2.63512889404272,-14.7992924377333,
-19.4497016707278));
#129656=CARTESIAN_POINT('Ctrl Pts',(-2.63985508203704,-14.734095026861,
-19.4826068159619));
#129657=CARTESIAN_POINT('Ctrl Pts',(-2.65804661707944,-14.9021174769483,
-19.3384448424563));
#129658=CARTESIAN_POINT('Ctrl Pts',(-2.66707670161674,-14.857119634178,
-19.395839506763));
#129659=CARTESIAN_POINT('Ctrl Pts',(-2.67436506945967,-14.7991845735216,
-19.4433286024672));
#129660=CARTESIAN_POINT('Ctrl Pts',(-2.67917646293048,-14.7337360608543,
-19.4763536724737));
#129661=CARTESIAN_POINT('',(-1.73500695207497,-14.8042840888109,-19.5713012162341));
#129662=CARTESIAN_POINT('Ctrl Pts',(-0.65573720475878,-14.8794499173937,
-19.6068179671558));
#129663=CARTESIAN_POINT('Ctrl Pts',(-1.01464092972461,-14.8586323749862,
-19.6041957712145));
#129664=CARTESIAN_POINT('Ctrl Pts',(-1.37450416946325,-14.8337627106974,
-19.5927031413144));
#129665=CARTESIAN_POINT('Ctrl Pts',(-1.73491349338594,-14.8037394183029,
-19.5705359219654));
#129666=CARTESIAN_POINT('Origin',(1.89207363516642,-13.3844611424653,-14.7740394919653));
#129667=CARTESIAN_POINT('Ctrl Pts',(2.99531366136694,-14.5297856746568,
19.5187251168157));
#129668=CARTESIAN_POINT('Ctrl Pts',(6.86393124180926,-14.5684737591907,
19.0288782600173));
#129669=CARTESIAN_POINT('Ctrl Pts',(13.0347524279203,-14.6144285527865,
16.1832814287615));
#129670=CARTESIAN_POINT('Ctrl Pts',(18.595588043322,-14.6678501863099,8.74013932228826));
#129671=CARTESIAN_POINT('Ctrl Pts',(19.898262642347,-14.6948137392777,3.59947272423481));
#129672=CARTESIAN_POINT('Ctrl Pts',(20.0294000151309,-14.7080625614029,
0.999549140521965));
#129673=CARTESIAN_POINT('Ctrl Pts',(2.98868377569251,-14.6202222594106,
19.4731149412589));
#129674=CARTESIAN_POINT('Ctrl Pts',(6.84877738599838,-14.6498648911282,
18.9895441684463));
#129675=CARTESIAN_POINT('Ctrl Pts',(13.0108471663622,-14.6832723409265,
16.1559583214403));
#129676=CARTESIAN_POINT('Ctrl Pts',(18.5700865305333,-14.720824517021,8.72936175335517));
#129677=CARTESIAN_POINT('Ctrl Pts',(19.8757844155402,-14.7391338319345,
3.59587522066394));
#129678=CARTESIAN_POINT('Ctrl Pts',(20.0090201930991,-14.7480579517581,
0.998719739466214));
#129679=CARTESIAN_POINT('Ctrl Pts',(2.98310635606701,-14.8036387759138,
19.4428661554509));
#129680=CARTESIAN_POINT('Ctrl Pts',(6.83739152940247,-14.8121674660661,
18.9582053322345));
#129681=CARTESIAN_POINT('Ctrl Pts',(12.9884628210554,-14.8179496333016,
16.1293965987811));
#129682=CARTESIAN_POINT('Ctrl Pts',(18.5410942601461,-14.8218777645772,
8.71655735183197));
#129683=CARTESIAN_POINT('Ctrl Pts',(19.8479180060786,-14.8226532922756,
3.59144170624428));
#129684=CARTESIAN_POINT('Ctrl Pts',(19.9828117410683,-14.822946412074,0.997770237031705));
#129685=CARTESIAN_POINT('Ctrl Pts',(2.98972530431553,-14.9740559268111,
19.5081175433269));
#129686=CARTESIAN_POINT('Ctrl Pts',(6.85516034586251,-14.9698077244587,
19.0011032563151));
#129687=CARTESIAN_POINT('Ctrl Pts',(13.0043492875166,-14.9539976919043,
16.1440471210767));
#129688=CARTESIAN_POINT('Ctrl Pts',(18.542608184285,-14.9271725914625,8.71591527911356));
#129689=CARTESIAN_POINT('Ctrl Pts',(19.8422278334849,-14.9102034918163,
3.59055047113089));
#129690=CARTESIAN_POINT('Ctrl Pts',(19.9748401947015,-14.9015843979744,
0.997760384274573));
#129691=CARTESIAN_POINT('Ctrl Pts',(2.99449673968966,-15.037203212008,19.5506405662391));
#129692=CARTESIAN_POINT('Ctrl Pts',(6.86740584076641,-15.0311384268015,
19.031676511988));
#129693=CARTESIAN_POINT('Ctrl Pts',(13.0178600054759,-15.009286281776,16.1576153500397));
#129694=CARTESIAN_POINT('Ctrl Pts',(18.5488477458867,-14.9716317750762,
8.71787310811229));
#129695=CARTESIAN_POINT('Ctrl Pts',(19.8439270615382,-14.9475901239307,
3.59082780325869));
#129696=CARTESIAN_POINT('Ctrl Pts',(19.9748398000208,-14.935323200052,0.997928841928561));
#129697=CARTESIAN_POINT('Ctrl Pts',(-0.655758676581674,-14.8797881582447,
-19.6071538300087));
#129698=CARTESIAN_POINT('Ctrl Pts',(-0.659646704659579,-14.8373944182319,
-19.6541245066109));
#129699=CARTESIAN_POINT('Ctrl Pts',(-0.66299403205041,-14.7859511032736,
-19.6929451487052));
#129700=CARTESIAN_POINT('Ctrl Pts',(-0.665562206848373,-14.7290854612064,
-19.7208462612603));
#129701=CARTESIAN_POINT('Ctrl Pts',(-1.27812577739353,-14.8780310622186,
-19.5678400417402));
#129702=CARTESIAN_POINT('Ctrl Pts',(-1.28312622810395,-14.8370862945059,
-19.6111720527873));
#129703=CARTESIAN_POINT('Ctrl Pts',(-1.28738727729365,-14.788297347648,
-19.6471301595027));
#129704=CARTESIAN_POINT('Ctrl Pts',(-1.29063177300512,-14.734701459538,
-19.6734583324556));
#129705=CARTESIAN_POINT('Ctrl Pts',(-1.89787185930503,-14.8760904180511,
-19.500151308104));
#129706=CARTESIAN_POINT('Ctrl Pts',(-1.90370119453056,-14.8367207033255,
-19.5400983912996));
#129707=CARTESIAN_POINT('Ctrl Pts',(-1.90865830192165,-14.7905034686254,
-19.5733892570609));
#129708=CARTESIAN_POINT('Ctrl Pts',(-1.9124603735649,-14.7400054748848,
-19.5981597430046));
#129709=CARTESIAN_POINT('Ctrl Pts',(-2.66001169938135,-14.873525009813,
-19.3812576057105));
#129710=CARTESIAN_POINT('Ctrl Pts',(-2.66657978843245,-14.8361983674045,
-19.4172646634415));
#129711=CARTESIAN_POINT('Ctrl Pts',(-2.67217439531876,-14.7930960159191,
-19.4474498459532));
#129712=CARTESIAN_POINT('Ctrl Pts',(-2.67652253206425,-14.7462991901868,
-19.4703413798912));
#129713=CARTESIAN_POINT('Ctrl Pts',(-2.80810546016112,-14.8730180220364,
-19.3564680751333));
#129714=CARTESIAN_POINT('Ctrl Pts',(-2.81480389456591,-14.8360954309757,
-19.3917226590437));
#129715=CARTESIAN_POINT('Ctrl Pts',(-2.82051204093679,-14.7935957299755,
-19.4213128014677));
#129716=CARTESIAN_POINT('Ctrl Pts',(-2.82495963259224,-14.7475107886388,
-19.443838260106));
#129717=CARTESIAN_POINT('Ctrl Pts',(-6.64240089204225,-14.8596813362515,
-18.6705374526328));
#129718=CARTESIAN_POINT('Ctrl Pts',(-6.65214942651749,-14.833320883283,
-18.6865463921912));
#129719=CARTESIAN_POINT('Ctrl Pts',(-6.66054601616987,-14.8063747710901,
-18.7009363875703));
#129720=CARTESIAN_POINT('Ctrl Pts',(-6.66740818185148,-14.7786220713407,
-18.7140621801992));
#129721=CARTESIAN_POINT('Ctrl Pts',(-10.1751046385925,-14.8429756912469,
-16.9418808172355));
#129722=CARTESIAN_POINT('Ctrl Pts',(-10.1799650862489,-14.8292865314138,
-16.9470719605881));
#129723=CARTESIAN_POINT('Ctrl Pts',(-10.1848047786444,-14.8155041897732,
-16.9522625634252));
#129724=CARTESIAN_POINT('Ctrl Pts',(-10.1896552093173,-14.8016710687847,
-16.9573921260862));
#129725=CARTESIAN_POINT('Ctrl Pts',(-12.9721193094215,-14.8252417000709,
-14.3502856546131));
#129726=CARTESIAN_POINT('Ctrl Pts',(-12.9722444779212,-14.8248916264779,
-14.3504155225909));
#129727=CARTESIAN_POINT('Ctrl Pts',(-12.9723693293915,-14.8245420190635,
-14.3505448517928));
#129728=CARTESIAN_POINT('Ctrl Pts',(-12.9724935757183,-14.8241924931841,
-14.350674193004));
#129729=CARTESIAN_POINT('Ctrl Pts',(-13.008632331848,-14.8250087797579,
-14.3163629285584));
#129730=CARTESIAN_POINT('Ctrl Pts',(-13.008694790096,-14.8248336934552,
-14.3164273513272));
#129731=CARTESIAN_POINT('Ctrl Pts',(-13.0087572483439,-14.8246586071525,
-14.3164917740961));
#129732=CARTESIAN_POINT('Ctrl Pts',(-13.0088197065918,-14.8244835208498,
-14.3165561968649));
#129733=CARTESIAN_POINT('Ctrl Pts',(-13.0450195284837,-14.8247757875791,
-14.282228848665));
#129734=CARTESIAN_POINT('Ctrl Pts',(-13.0450195284837,-14.8247757875791,
-14.282228848665));
#129735=CARTESIAN_POINT('Ctrl Pts',(-13.0450195284837,-14.8247757875791,
-14.282228848665));
#129736=CARTESIAN_POINT('Ctrl Pts',(-13.0450195284837,-14.8247757875791,
-14.282228848665));
#129737=CARTESIAN_POINT('Origin',(-31.2593801273366,-9.99200722162641E-15,
-31.2593801273367));
#129738=CARTESIAN_POINT('',(8.50631114132465E-15,1.04595544935666E-14,11.3029999999997));
#129739=CARTESIAN_POINT('Origin',(0.,0.,0.));
#129740=CARTESIAN_POINT('Ctrl Pts',(11.2199645735118,-10.4245916629915,
-0.00969777743809797));
#129741=CARTESIAN_POINT('Ctrl Pts',(11.2051801784022,-10.2778298491415,
-0.00969064273329989));
#129742=CARTESIAN_POINT('Ctrl Pts',(11.192899296042,-10.1308161401086,-0.00968342736369809));
#129743=CARTESIAN_POINT('Ctrl Pts',(11.1831420871628,-9.98363320016368,
-0.00967613502769638));
#129744=CARTESIAN_POINT('Ctrl Pts',(11.2199170645571,-10.4247877535668,
2.0766171368528));
#129745=CARTESIAN_POINT('Ctrl Pts',(11.2051322695936,-10.278031219465,2.073887377538));
#129746=CARTESIAN_POINT('Ctrl Pts',(11.192850790016,-10.1310228155315,2.0716247624211));
#129747=CARTESIAN_POINT('Ctrl Pts',(11.1830927844146,-9.98384519720973,
2.0698330425448));
#129748=CARTESIAN_POINT('Ctrl Pts',(10.0249643393154,-10.4252194706601,
6.2655194845872));
#129749=CARTESIAN_POINT('Ctrl Pts',(10.0117600458874,-10.278474547706,6.2572528044459));
#129750=CARTESIAN_POINT('Ctrl Pts',(10.000792912618,-10.1314778097682,6.2503855708151));
#129751=CARTESIAN_POINT('Ctrl Pts',(9.9920809499643,-9.98431189294864,6.2449290503692));
#129752=CARTESIAN_POINT('Ctrl Pts',(5.14081047990734,-10.4257857474376,
10.6391463714965));
#129753=CARTESIAN_POINT('Ctrl Pts',(5.13403427010488,-10.2790560633874,
10.6251224617882));
#129754=CARTESIAN_POINT('Ctrl Pts',(5.12840445763025,-10.1320746370149,
10.6134740536603));
#129755=CARTESIAN_POINT('Ctrl Pts',(5.12393027334441,-9.98492407898941,
10.6042202671815));
#129756=CARTESIAN_POINT('Ctrl Pts',(-1.31388045755656,-10.426094607023,
11.7437534207267));
#129757=CARTESIAN_POINT('Ctrl Pts',(-1.31215128283615,-10.279373233812,
11.7282764195361));
#129758=CARTESIAN_POINT('Ctrl Pts',(-1.31071539561224,-10.1324001578694,
11.7154213777515));
#129759=CARTESIAN_POINT('Ctrl Pts',(-1.30957515531983,-9.98525797599898,
11.7052093968541));
#129760=CARTESIAN_POINT('Ctrl Pts',(-7.37357138204183,-10.4260512327707,
9.2354406240627));
#129761=CARTESIAN_POINT('Ctrl Pts',(-7.36385564152537,-10.2793286906237,
9.2232623890653));
#129762=CARTESIAN_POINT('Ctrl Pts',(-7.35578448328385,-10.1323544400456,
9.2131458939775));
#129763=CARTESIAN_POINT('Ctrl Pts',(-7.34937114587234,-9.98521107980061,
9.2051077339766));
#129764=CARTESIAN_POINT('Ctrl Pts',(-11.1612089853469,-10.4256691065238,
3.8918214308775));
#129765=CARTESIAN_POINT('Ctrl Pts',(-11.1465100429015,-10.2789362856097,
3.8866919640213));
#129766=CARTESIAN_POINT('Ctrl Pts',(-11.1343017099567,-10.1319517075577,
3.8824334843333));
#129767=CARTESIAN_POINT('Ctrl Pts',(-11.1246040333916,-9.98479798826081,
3.8790529978777));
#129768=CARTESIAN_POINT('Ctrl Pts',(-11.5300025633347,-10.4250662776386,
-2.6452888228583));
#129769=CARTESIAN_POINT('Ctrl Pts',(-11.5148080359412,-10.2783172326505,
-2.6418153470101));
#129770=CARTESIAN_POINT('Ctrl Pts',(-11.5021856088197,-10.1313163530678,
-2.6389305357338));
#129771=CARTESIAN_POINT('Ctrl Pts',(-11.492155992759,-9.98414628186934,
-2.6366391293449));
#129772=CARTESIAN_POINT('Ctrl Pts',(-9.40157730114771,-10.4246384086391,
-6.478093454672));
#129773=CARTESIAN_POINT('Ctrl Pts',(-9.38920035304104,-10.2778778557629,
-6.4695553818137));
#129774=CARTESIAN_POINT('Ctrl Pts',(-9.37892253646821,-10.1308654139244,
-6.4624594955186));
#129775=CARTESIAN_POINT('Ctrl Pts',(-9.37076074852492,-9.98368374527301,
-6.4568174174532));
#129776=CARTESIAN_POINT('Ctrl Pts',(-7.92188410539331,-10.4244527346557,
-7.9538196776328));
#129777=CARTESIAN_POINT('Ctrl Pts',(-7.91144853134561,-10.2776871824357,
-7.943346053619));
#129778=CARTESIAN_POINT('Ctrl Pts',(-7.90278093714587,-10.1306697172472,
-7.9346451297893));
#129779=CARTESIAN_POINT('Ctrl Pts',(-7.89589555806823,-9.98348300959907,
-7.9277311852453));
#129780=CARTESIAN_POINT('',(9.30906149691421E-15,-10.2025570012689,11.1896382555412));
#129781=CARTESIAN_POINT('Ctrl Pts',(2.22044604925031E-15,-10.2025570012693,
11.1896382555413));
#129782=CARTESIAN_POINT('Ctrl Pts',(-0.0674169264264316,-10.2015405462474,
11.189649549486));
#129783=CARTESIAN_POINT('Ctrl Pts',(-0.134833129558151,-10.2005364537124,
11.1890514256331));
#129784=CARTESIAN_POINT('Ctrl Pts',(-0.421447717171156,-10.1964145263206,
11.1839161841485));
#129785=CARTESIAN_POINT('Ctrl Pts',(-0.640504141798635,-10.1936131496959,
11.1735416061817));
#129786=CARTESIAN_POINT('Ctrl Pts',(-0.938165708641646,-10.1915264584175,
11.1506451373142));
#129787=CARTESIAN_POINT('Ctrl Pts',(-1.01720814701845,-10.191140213133,
11.1437168700503));
#129788=CARTESIAN_POINT('Ctrl Pts',(-1.1501367845416,-10.1908570600192,
11.1306351977137));
#129789=CARTESIAN_POINT('Ctrl Pts',(-1.20409349278151,-10.1908441460528,
11.1249280071424));
#129790=CARTESIAN_POINT('Ctrl Pts',(-1.32462368637645,-10.1910797785723,
11.1112879754409));
#129791=CARTESIAN_POINT('Ctrl Pts',(-1.39113995497185,-10.1913866961264,
11.1031527751839));
#129792=CARTESIAN_POINT('Ctrl Pts',(-1.62634421277061,-10.1929810148022,
11.0722339590442));
#129793=CARTESIAN_POINT('Ctrl Pts',(-1.79461377861505,-10.1950450433506,
11.0461853884777));
#129794=CARTESIAN_POINT('Ctrl Pts',(-2.44135383747795,-10.2046401134746,
10.9308811718016));
#129795=CARTESIAN_POINT('Ctrl Pts',(-2.91447656001477,-10.2147127283225,
10.8143016817006));
#129796=CARTESIAN_POINT('Ctrl Pts',(-3.54384524208318,-10.2222883356675,
10.6147945645939));
#129797=CARTESIAN_POINT('Ctrl Pts',(-3.70662345468119,-10.2237618378585,
10.5590380708607));
#129798=CARTESIAN_POINT('Ctrl Pts',(-3.96139266625811,-10.2250850139136,
10.4651640297545));
#129799=CARTESIAN_POINT('Ctrl Pts',(-4.05422853613165,-10.2253592216408,
10.4295471200048));
#129800=CARTESIAN_POINT('Ctrl Pts',(-4.23251544104976,-10.2254609306659,
10.3584111516205));
#129801=CARTESIAN_POINT('Ctrl Pts',(-4.31801169144401,-10.2253182832131,
10.323065384925));
#129802=CARTESIAN_POINT('Ctrl Pts',(-4.5220889587313,-10.224514463369,10.235722608066));
#129803=CARTESIAN_POINT('Ctrl Pts',(-4.64020368818905,-10.2236678975069,
10.1827316861288));
#129804=CARTESIAN_POINT('Ctrl Pts',(-5.29127965123075,-10.2170009361811,
9.87697716449509));
#129805=CARTESIAN_POINT('Ctrl Pts',(-5.80418445525037,-10.2031114092691,
9.58457810118716));
#129806=CARTESIAN_POINT('Ctrl Pts',(-6.47148407435199,-10.1872698787561,
9.13125822830088));
#129807=CARTESIAN_POINT('Ctrl Pts',(-6.64939227252002,-10.1834280037078,
9.0025830769721));
#129808=CARTESIAN_POINT('Ctrl Pts',(-6.89071352584001,-10.1802072270698,
8.81696398548201));
#129809=CARTESIAN_POINT('Ctrl Pts',(-6.95753672159275,-10.1795426856264,
8.76434120723235));
#129810=CARTESIAN_POINT('Ctrl Pts',(-7.07222185195516,-10.1788941695264,
8.67187518910568));
#129811=CARTESIAN_POINT('Ctrl Pts',(-7.12021923679698,-10.1787654165744,
8.63251130040976));
#129812=CARTESIAN_POINT('Ctrl Pts',(-7.2274141913118,-10.1787450230871,
8.54309189747392));
#129813=CARTESIAN_POINT('Ctrl Pts',(-7.2864268031652,-10.1789202724678,
8.4928131931714));
#129814=CARTESIAN_POINT('Ctrl Pts',(-7.50940487199908,-10.1801235150395,
8.29879310893567));
#129815=CARTESIAN_POINT('Ctrl Pts',(-7.66970881572218,-10.1821056485427,
8.15084197876341));
#129816=CARTESIAN_POINT('Ctrl Pts',(-8.00998793554012,-10.1868659912111,
7.81783654976284));
#129817=CARTESIAN_POINT('Ctrl Pts',(-8.18815513302764,-10.1897087677517,
7.63098547829185));
#129818=CARTESIAN_POINT('Ctrl Pts',(-8.4752146661858,-10.1931343463158,
7.30830212939007));
#129819=CARTESIAN_POINT('Ctrl Pts',(-8.58766973312971,-10.1941615516893,
7.17580816473004));
#129820=CARTESIAN_POINT('Ctrl Pts',(-8.76380083416714,-10.1949305352064,
6.95822982743163));
#129821=CARTESIAN_POINT('Ctrl Pts',(-8.82940655921123,-10.1950188501474,
6.87478912568698));
#129822=CARTESIAN_POINT('Ctrl Pts',(-8.95940309665454,-10.1947319666891,
6.70453016075536));
#129823=CARTESIAN_POINT('Ctrl Pts',(-9.02373314470885,-10.1943483561733,
6.61770079239081));
#129824=CARTESIAN_POINT('Ctrl Pts',(-9.18901483808888,-10.1926795854357,
6.38773349488925));
#129825=CARTESIAN_POINT('Ctrl Pts',(-9.28785528033582,-10.190978190656,
6.24317991111274));
#129826=CARTESIAN_POINT('Ctrl Pts',(-9.76566523080479,-10.1792104800937,
5.50799110052935));
#129827=CARTESIAN_POINT('Ctrl Pts',(-10.0893918281412,-10.1573712486112,
4.88961434103913));
#129828=CARTESIAN_POINT('Ctrl Pts',(-10.4386226018965,-10.1363427854211,
4.03851773960769));
#129829=CARTESIAN_POINT('Ctrl Pts',(-10.517516414366,-10.1320732050245,
3.82856959377299));
#129830=CARTESIAN_POINT('Ctrl Pts',(-10.62098402927,-10.1288412583777,3.52563549821233));
#129831=CARTESIAN_POINT('Ctrl Pts',(-10.6506172429794,-10.128205296477,
3.43510100112185));
#129832=CARTESIAN_POINT('Ctrl Pts',(-10.7073489170806,-10.1274189491205,
3.25396812310573));
#129833=CARTESIAN_POINT('Ctrl Pts',(-10.7344646525053,-10.1272649263812,
3.16337427134339));
#129834=CARTESIAN_POINT('Ctrl Pts',(-10.8148960572141,-10.1272859993284,
2.88168419106813));
#129835=CARTESIAN_POINT('Ctrl Pts',(-10.8642837132589,-10.1279979938085,
2.68947169810301));
#129836=CARTESIAN_POINT('Ctrl Pts',(-10.981077043376,-10.1301210123993,
2.17893982634971));
#129837=CARTESIAN_POINT('Ctrl Pts',(-11.0397893581654,-10.1316204211908,
1.85866862973392));
#129838=CARTESIAN_POINT('Ctrl Pts',(-11.1035244827138,-10.1315802816101,
1.39880336221565));
#129839=CARTESIAN_POINT('Ctrl Pts',(-11.1200168881436,-10.1313059965125,
1.26103130215957));
#129840=CARTESIAN_POINT('Ctrl Pts',(-11.1512887343226,-10.1299582740531,
0.95113006657928));
#129841=CARTESIAN_POINT('Ctrl Pts',(-11.1646519586728,-10.1287032618325,
0.778938808253484));
#129842=CARTESIAN_POINT('Ctrl Pts',(-11.1929733708562,-10.1232761224458,
0.258247177140425));
#129843=CARTESIAN_POINT('Ctrl Pts',(-11.1956470392741,-10.1173358129669,
-0.090446209490509));
#129844=CARTESIAN_POINT('Ctrl Pts',(-11.1618924824004,-10.0992105986319,
-0.955866391293276));
#129845=CARTESIAN_POINT('Ctrl Pts',(-11.1060131161256,-10.0850700800721,
-1.46951342600937));
#129846=CARTESIAN_POINT('Ctrl Pts',(-10.9946933437588,-10.0761278777447,
-2.09031728776285));
#129847=CARTESIAN_POINT('Ctrl Pts',(-10.9726100697086,-10.074868101119,
-2.20337265323312));
#129848=CARTESIAN_POINT('Ctrl Pts',(-10.9377583566336,-10.0738108615462,
-2.36818520730379));
#129849=CARTESIAN_POINT('Ctrl Pts',(-10.9263614542263,-10.0735915511912,
-2.42023533063928));
#129850=CARTESIAN_POINT('Ctrl Pts',(-10.9047961702504,-10.0734317338099,
-2.51545256089752));
#129851=CARTESIAN_POINT('Ctrl Pts',(-10.8947617247118,-10.0734538918289,
-2.55856112571132));
#129852=CARTESIAN_POINT('Ctrl Pts',(-10.8692779361428,-10.0737211798289,
-2.66516599706747));
#129853=CARTESIAN_POINT('Ctrl Pts',(-10.8535259273997,-10.0740650820586,
-2.72858973110891));
#129854=CARTESIAN_POINT('Ctrl Pts',(-10.7938700556436,-10.0758560600326,
-2.96007671500071));
#129855=CARTESIAN_POINT('Ctrl Pts',(-10.7465866572188,-10.0781785163805,
-3.12729802322816));
#129856=CARTESIAN_POINT('Ctrl Pts',(-10.5880411696159,-10.0865093184148,
-3.64187631181668));
#129857=CARTESIAN_POINT('Ctrl Pts',(-10.4636952945795,-10.0935795658618,
-3.98494587421717));
#129858=CARTESIAN_POINT('Ctrl Pts',(-10.2634982831706,-10.099798784665,
-4.46289881765567));
#129859=CARTESIAN_POINT('Ctrl Pts',(-10.2016566460061,-10.1011923286143,
-4.60246935820524));
#129860=CARTESIAN_POINT('Ctrl Pts',(-10.1019028674766,-10.1024155796262,
-4.81573612846228));
#129861=CARTESIAN_POINT('Ctrl Pts',(-10.0660117907634,-10.1026704049814,
-4.89030669146615));
#129862=CARTESIAN_POINT('Ctrl Pts',(-9.99733075271472,-10.1027891706998,
-5.0290538912685));
#129863=CARTESIAN_POINT('Ctrl Pts',(-9.9647466538941,-10.1026995185727,
-5.09331440352506));
#129864=CARTESIAN_POINT('Ctrl Pts',(-9.88920533009715,-10.1021507608459,
-5.23880059464954));
#129865=CARTESIAN_POINT('Ctrl Pts',(-9.84587220582335,-10.1015965724294,
-5.31980747190282));
#129866=CARTESIAN_POINT('Ctrl Pts',(-9.70928325560666,-10.0991139082254,
-5.56777449013589));
#129867=CARTESIAN_POINT('Ctrl Pts',(-9.61280747983906,-10.0963372242019,
-5.73279187788351));
#129868=CARTESIAN_POINT('Ctrl Pts',(-9.3661956549448,-10.0870769398785,
-6.13089649715144));
#129869=CARTESIAN_POINT('Ctrl Pts',(-9.21172540267128,-10.0794551193396,
-6.36076994674223));
#129870=CARTESIAN_POINT('Ctrl Pts',(-8.75083021571591,-10.0548133475768,
-6.99461054032919));
#129871=CARTESIAN_POINT('Ctrl Pts',(-8.42715808840153,-10.0346860565661,
-7.38141656228684));
#129872=CARTESIAN_POINT('Ctrl Pts',(-8.02609971531652,-10.0242978450801,
-7.80000070114021));
#129873=CARTESIAN_POINT('Ctrl Pts',(-7.97213254934739,-10.0231984806386,
-7.85516803725131));
#129874=CARTESIAN_POINT('Ctrl Pts',(-7.91759901255212,-10.0224601210555,
-7.9097671782257));
#129875=CARTESIAN_POINT('Ctrl Pts',(11.1908523476914,-10.092911797579,-0.00968153674903736));
#129876=CARTESIAN_POINT('Ctrl Pts',(11.1911221052927,-10.0966659613093,
0.350346111201561));
#129877=CARTESIAN_POINT('Ctrl Pts',(11.1739543427067,-10.1056181113099,
0.710564185906608));
#129878=CARTESIAN_POINT('Ctrl Pts',(11.1094113188366,-10.1227152957,1.3808099357717));
#129879=CARTESIAN_POINT('Ctrl Pts',(11.066373468415,-10.1308302598643,1.69091978958547));
#129880=CARTESIAN_POINT('Ctrl Pts',(10.9613243592858,-10.1428790018242,
2.26880199636645));
#129881=CARTESIAN_POINT('Ctrl Pts',(10.9023894231057,-10.1472238269673,
2.53672436590246));
#129882=CARTESIAN_POINT('Ctrl Pts',(10.8018490890348,-10.1510296779144,
2.92523083184473));
#129883=CARTESIAN_POINT('Ctrl Pts',(10.7679787937726,-10.1518693243692,
3.0475144336175));
#129884=CARTESIAN_POINT('Ctrl Pts',(10.7046328166685,-10.1527148683851,
3.26199218479738));
#129885=CARTESIAN_POINT('Ctrl Pts',(10.6760333798449,-10.1528719865653,
3.35440441674196));
#129886=CARTESIAN_POINT('Ctrl Pts',(10.6116150805328,-10.1527899085912,
3.55339889556932));
#129887=CARTESIAN_POINT('Ctrl Pts',(10.5753873272109,-10.1524819445813,
3.65981927594855));
#129888=CARTESIAN_POINT('Ctrl Pts',(10.4428980015094,-10.1506144613576,
4.03062753870444));
#129889=CARTESIAN_POINT('Ctrl Pts',(10.3383217851013,-10.1478190150593,
4.2918287894303));
#129890=CARTESIAN_POINT('Ctrl Pts',(10.1336966955462,-10.1422155148786,
4.75190802908692));
#129891=CARTESIAN_POINT('Ctrl Pts',(10.0373338123409,-10.1395492822691,
4.95227216379613));
#129892=CARTESIAN_POINT('Ctrl Pts',(9.87404901904299,-10.1363957236638,
5.26737176890908));
#129893=CARTESIAN_POINT('Ctrl Pts',(9.8109262906941,-10.1354690961945,5.38405089074262));
#129894=CARTESIAN_POINT('Ctrl Pts',(9.71310526976892,-10.1348048854278,
5.55741396799459));
#129895=CARTESIAN_POINT('Ctrl Pts',(9.67994697118486,-10.1347051125484,
5.61497243415084));
#129896=CARTESIAN_POINT('Ctrl Pts',(9.6169654620374,-10.1348055899435,5.72207752213727));
#129897=CARTESIAN_POINT('Ctrl Pts',(9.58726557608388,-10.1349687224617,
5.77169766809781));
#129898=CARTESIAN_POINT('Ctrl Pts',(9.51690539157463,-10.1356730011626,
5.88720152138358));
#129899=CARTESIAN_POINT('Ctrl Pts',(9.47605054462589,-10.1363331506842,
5.95272578487126));
#129900=CARTESIAN_POINT('Ctrl Pts',(9.18807771854865,-10.1427637158686,
6.40404086598858));
#129901=CARTESIAN_POINT('Ctrl Pts',(8.91790145991109,-10.1566708849985,
6.77506325637693));
#129902=CARTESIAN_POINT('Ctrl Pts',(8.40631076241093,-10.1788741299444,
7.39362602403352));
#129903=CARTESIAN_POINT('Ctrl Pts',(8.17535748421702,-10.1877862908247,
7.64809287171652));
#129904=CARTESIAN_POINT('Ctrl Pts',(7.76715322058502,-10.1985350324274,
8.05826024705006));
#129905=CARTESIAN_POINT('Ctrl Pts',(7.59624197876826,-10.2017505400338,
8.21952294516064));
#129906=CARTESIAN_POINT('Ctrl Pts',(7.33600005350944,-10.2045631458843,
8.4500468234935));
#129907=CARTESIAN_POINT('Ctrl Pts',(7.25058716388542,-10.2051771402449,
8.5234395544422));
#129908=CARTESIAN_POINT('Ctrl Pts',(7.0918674174091,-10.2057770283628,8.65571805727967));
#129909=CARTESIAN_POINT('Ctrl Pts',(7.01891245764207,-10.2058502436921,
8.71498067830798));
#129910=CARTESIAN_POINT('Ctrl Pts',(6.85174451763495,-10.2055984694361,
8.84731922852907));
#129911=CARTESIAN_POINT('Ctrl Pts',(6.75710819190522,-10.2051606764353,
8.91981262226216));
#129912=CARTESIAN_POINT('Ctrl Pts',(6.54979688642973,-10.2036827799127,
9.07343121719944));
#129913=CARTESIAN_POINT('Ctrl Pts',(6.43675345335111,-10.2025547755426,
9.1539868793024));
#129914=CARTESIAN_POINT('Ctrl Pts',(6.05171748976645,-10.1980521064802,
9.41771492788173));
#129915=CARTESIAN_POINT('Ctrl Pts',(5.77343865457653,-10.1936255838255,
9.59087734348928));
#129916=CARTESIAN_POINT('Ctrl Pts',(5.36337085077695,-10.1891255209269,
9.82171318832739));
#129917=CARTESIAN_POINT('Ctrl Pts',(5.23740205604786,-10.1880221988916,
9.88947364592489));
#129918=CARTESIAN_POINT('Ctrl Pts',(5.04960653455454,-10.1872084834475,
9.98588660470972));
#129919=CARTESIAN_POINT('Ctrl Pts',(4.9887454448799,-10.187071768523,10.0164320158058));
#129920=CARTESIAN_POINT('Ctrl Pts',(4.87273803312708,-10.187115413091,10.073331297406));
#129921=CARTESIAN_POINT('Ctrl Pts',(4.81775751567945,-10.1872717146238,
10.099739761266));
#129922=CARTESIAN_POINT('Ctrl Pts',(4.65660693097197,-10.1880954076594,
10.1755251177959));
#129923=CARTESIAN_POINT('Ctrl Pts',(4.54990559450988,-10.1890849255013,
10.2236692095516));
#129924=CARTESIAN_POINT('Ctrl Pts',(4.28366894118048,-10.1922612412372,
10.3387949397229));
#129925=CARTESIAN_POINT('Ctrl Pts',(4.12326633989954,-10.1947898627241,
10.4037758000915));
#129926=CARTESIAN_POINT('Ctrl Pts',(3.48570898972506,-10.205529031235,10.6449894994124));
#129927=CARTESIAN_POINT('Ctrl Pts',(2.99728726327807,-10.2147141821723,
10.7926465611146));
#129928=CARTESIAN_POINT('Ctrl Pts',(2.36574844627702,-10.2198339950327,
10.9373669865232));
#129929=CARTESIAN_POINT('Ctrl Pts',(2.23065345569213,-10.2205872239523,
10.9657084431318));
#129930=CARTESIAN_POINT('Ctrl Pts',(1.99202330456759,-10.2212588949174,
11.0111851110814));
#129931=CARTESIAN_POINT('Ctrl Pts',(1.88873095893389,-10.2213350773795,
11.029371282424));
#129932=CARTESIAN_POINT('Ctrl Pts',(1.66494570058273,-10.2210368954194,
11.0655411835235));
#129933=CARTESIAN_POINT('Ctrl Pts',(1.54440314504716,-10.2205874126788,
11.0830129415765));
#129934=CARTESIAN_POINT('Ctrl Pts',(1.15803337993508,-10.2182912545998,
11.1325977532731));
#129935=CARTESIAN_POINT('Ctrl Pts',(0.89143454102653,-10.2153815291895,
11.1571412002211));
#129936=CARTESIAN_POINT('Ctrl Pts',(0.416313545459724,-10.2089363439769,
11.1837584155874));
#129937=CARTESIAN_POINT('Ctrl Pts',(0.208163856905051,-10.2056955186856,
11.1896033831255));
#129938=CARTESIAN_POINT('Ctrl Pts',(1.70002900645727E-15,-10.2025570012693,
11.1896382555413));
#129939=CARTESIAN_POINT('Origin',(0.,1.18016707517654E-12,0.));
#129940=CARTESIAN_POINT('',(8.50631114132466E-15,1.18531587569275E-12,11.3029999999997));
#129941=CARTESIAN_POINT('Origin',(0.000296681333257642,-39.4247757875791,
-0.0954565400677998));
#129942=CARTESIAN_POINT('',(0.000296681333257642,-39.4247757875791,-18.8368455780866));
#129943=CARTESIAN_POINT('Origin',(0.000296681333257642,-39.4247757875791,
-0.0108455780865979));
#129944=CARTESIAN_POINT('',(0.000296681333257642,-39.4247757875791,-17.5368455780866));
#129945=CARTESIAN_POINT('Origin',(0.000296681333257642,-39.4247757875791,
-0.0108455780865979));
#129946=CARTESIAN_POINT('Origin',(0.000296681333257642,-39.4247757875791,
-0.0108455780865979));
#129947=CARTESIAN_POINT('',(0.000296681333255496,-39.4247757875791,-17.5368455780866));
#129948=CARTESIAN_POINT('Origin',(0.000296681333257642,-39.4247757875791,
-0.0108455780865979));
#129949=CARTESIAN_POINT('',(0.000296681333255337,-39.4247757875791,-18.8368455780866));
#129950=CARTESIAN_POINT('',(0.,0.,0.));
#129951=CARTESIAN_POINT('',(0.,0.,0.));
#129952=CARTESIAN_POINT('',(0.,0.,0.));
#129953=CARTESIAN_POINT('Origin',(0.492563052100459,26.9693938036008,0.750000000000001));
#129954=CARTESIAN_POINT('',(-10.5,33.3817222506594,0.));
#129955=CARTESIAN_POINT('',(-10.5,34.25,0.750000000000002));
#129956=CARTESIAN_POINT('Origin',(-10.5,33.3817222506594,0.750000000000001));
#129957=CARTESIAN_POINT('',(-7.73352188417412,32.6362210991016,0.750000000000001));
#129958=CARTESIAN_POINT('',(0.870466321243523,27.6172279792746,0.750000000000001));
#129959=CARTESIAN_POINT('',(-8.11142515331719,31.9883869234277,0.));
#129960=CARTESIAN_POINT('Origin',(-8.11142515331719,31.9883869234277,0.750000000000001));
#129961=CARTESIAN_POINT('',(0.492563052100459,26.9693938036008,0.));
#129962=CARTESIAN_POINT('Origin',(-7.22965085865004,33.5,0.75));
#129963=CARTESIAN_POINT('',(-7.22965085865004,32.5,0.75));
#129964=CARTESIAN_POINT('',(-7.22965085865004,31.75,0.));
#129965=CARTESIAN_POINT('Origin',(-7.22965085865004,31.75,0.75));
#129966=CARTESIAN_POINT('Origin',(-7.22965085865004,33.5,0.));
#129967=CARTESIAN_POINT('Origin',(-7.22965085865004,33.5,0.75));
#129968=CARTESIAN_POINT('Origin',(6.25,31.75,0.75));
#129969=CARTESIAN_POINT('',(9.5,32.5,0.75));
#129970=CARTESIAN_POINT('',(9.5,31.75,0.));
#129971=CARTESIAN_POINT('Origin',(9.5,31.75,0.75));
#129972=CARTESIAN_POINT('',(6.25,31.75,0.));
#129973=CARTESIAN_POINT('',(6.25,32.5,0.75));
#129974=CARTESIAN_POINT('Ctrl Pts',(9.75,31.5,0.));
#129975=CARTESIAN_POINT('Ctrl Pts',(9.75,31.75,0.));
#129976=CARTESIAN_POINT('Ctrl Pts',(9.5,31.75,0.));
#129977=CARTESIAN_POINT('Ctrl Pts',(10.5,31.5,-9.62360806870815E-16));
#129978=CARTESIAN_POINT('Ctrl Pts',(10.5,32.5,-9.62360806870815E-16));
#129979=CARTESIAN_POINT('Ctrl Pts',(9.5,32.5,-9.71445146547012E-16));
#129980=CARTESIAN_POINT('Ctrl Pts',(10.5,31.5,0.75));
#129981=CARTESIAN_POINT('Ctrl Pts',(10.5,32.5,0.75));
#129982=CARTESIAN_POINT('Ctrl Pts',(9.5,32.5,0.75));
#129983=CARTESIAN_POINT('',(10.5,31.5,0.75));
#129984=CARTESIAN_POINT('',(9.75,31.5,0.));
#129985=CARTESIAN_POINT('Origin',(9.75,31.5,0.75));
#129986=CARTESIAN_POINT('Origin',(9.5,31.5,0.));
#129987=CARTESIAN_POINT('Origin',(9.5,31.5,0.75));
#129988=CARTESIAN_POINT('Origin',(9.75,-16.25,0.75));
#129989=CARTESIAN_POINT('',(10.5,-31.5,0.75));
#129990=CARTESIAN_POINT('',(9.75,-31.5,0.));
#129991=CARTESIAN_POINT('Origin',(9.75,-31.5,0.75));
#129992=CARTESIAN_POINT('',(9.75,-16.25,0.));
#129993=CARTESIAN_POINT('',(10.5,-16.25,0.75));
#129994=CARTESIAN_POINT('Ctrl Pts',(9.5,-31.75,0.));
#129995=CARTESIAN_POINT('Ctrl Pts',(9.75,-31.75,0.));
#129996=CARTESIAN_POINT('Ctrl Pts',(9.75,-31.5,0.));
#129997=CARTESIAN_POINT('Ctrl Pts',(9.5,-32.5,-9.71445146547012E-16));
#129998=CARTESIAN_POINT('Ctrl Pts',(10.5,-32.5,-9.62360806870815E-16));
#129999=CARTESIAN_POINT('Ctrl Pts',(10.5,-31.5,-9.62360806870815E-16));
#130000=CARTESIAN_POINT('Ctrl Pts',(9.5,-32.5,0.75));
#130001=CARTESIAN_POINT('Ctrl Pts',(10.5,-32.5,0.75));
#130002=CARTESIAN_POINT('Ctrl Pts',(10.5,-31.5,0.75));
#130003=CARTESIAN_POINT('',(9.5,-32.5,0.75));
#130004=CARTESIAN_POINT('',(9.5,-31.75,0.));
#130005=CARTESIAN_POINT('Origin',(9.5,-31.75,0.75));
#130006=CARTESIAN_POINT('Origin',(9.5,-31.5,0.));
#130007=CARTESIAN_POINT('Origin',(9.5,-31.5,0.75));
#130008=CARTESIAN_POINT('Origin',(-6.25,-31.75,0.75));
#130009=CARTESIAN_POINT('',(-7.22965085865004,-32.5,0.75));
#130010=CARTESIAN_POINT('',(-7.22965085865004,-31.75,0.));
#130011=CARTESIAN_POINT('Origin',(-7.22965085865004,-31.75,0.75));
#130012=CARTESIAN_POINT('',(-6.25,-31.75,0.));
#130013=CARTESIAN_POINT('',(-6.25,-32.5,0.75));
#130014=CARTESIAN_POINT('Origin',(-7.22965085865004,-33.5,0.75));
#130015=CARTESIAN_POINT('',(-7.73352188417412,-32.6362210991016,0.75));
#130016=CARTESIAN_POINT('',(-8.11142515331719,-31.9883869234277,0.));
#130017=CARTESIAN_POINT('Origin',(-8.11142515331719,-31.9883869234277,0.75));
#130018=CARTESIAN_POINT('Origin',(-7.22965085865004,-33.5,0.));
#130019=CARTESIAN_POINT('Origin',(-7.22965085865004,-33.5,0.75));
#130020=CARTESIAN_POINT('Origin',(1.99256305210046,-26.0943938036008,0.750000000000001));
#130021=CARTESIAN_POINT('',(-10.5,-34.25,0.750000000000002));
#130022=CARTESIAN_POINT('',(-10.5,-33.3817222506594,0.));
#130023=CARTESIAN_POINT('Origin',(-10.5,-33.3817222506594,0.750000000000001));
#130024=CARTESIAN_POINT('',(1.99256305210046,-26.0943938036008,0.));
#130025=CARTESIAN_POINT('',(2.37046632124352,-26.7422279792746,0.750000000000001));
#130026=CARTESIAN_POINT('Origin',(-7.22965085865004,-33.5,10.));
#130027=CARTESIAN_POINT('',(-7.22965085865004,-32.5,19.25));
#130028=CARTESIAN_POINT('',(-7.22965085865004,-32.5,10.));
#130029=CARTESIAN_POINT('',(-7.73352188417412,-32.6362210991016,19.25));
#130030=CARTESIAN_POINT('Origin',(-7.22965085865004,-33.5,19.25));
#130031=CARTESIAN_POINT('',(-7.73352188417412,-32.6362210991016,10.));
#130032=CARTESIAN_POINT('Origin',(-12.5,-32.5,0.));
#130033=CARTESIAN_POINT('',(9.5,-32.5,19.25));
#130034=CARTESIAN_POINT('',(9.5,-32.5,0.));
#130035=CARTESIAN_POINT('',(-6.25,-32.5,19.25));
#130036=CARTESIAN_POINT('Origin',(9.5,-31.5,0.));
#130037=CARTESIAN_POINT('',(10.5,-31.5,19.25));
#130038=CARTESIAN_POINT('',(10.5,-31.5,0.));
#130039=CARTESIAN_POINT('Origin',(9.5,-31.5,19.25));
#130040=CARTESIAN_POINT('Origin',(10.5,-32.5,0.));
#130041=CARTESIAN_POINT('',(10.5,31.5,19.25));
#130042=CARTESIAN_POINT('',(10.5,31.5,0.));
#130043=CARTESIAN_POINT('',(10.5,-16.25,19.25));
#130044=CARTESIAN_POINT('Origin',(9.5,31.5,0.));
#130045=CARTESIAN_POINT('',(9.5,32.5,19.25));
#130046=CARTESIAN_POINT('',(9.5,32.5,0.));
#130047=CARTESIAN_POINT('Origin',(9.5,31.5,19.25));
#130048=CARTESIAN_POINT('Origin',(12.5,32.5,0.));
#130049=CARTESIAN_POINT('',(-7.22965085865004,32.5,19.25));
#130050=CARTESIAN_POINT('',(-7.22965085865004,32.5,10.));
#130051=CARTESIAN_POINT('',(6.25,32.5,19.25));
#130052=CARTESIAN_POINT('Origin',(-7.22965085865004,33.5,10.));
#130053=CARTESIAN_POINT('',(-7.73352188417412,32.6362210991016,19.25));
#130054=CARTESIAN_POINT('',(-7.73352188417412,32.6362210991016,10.));
#130055=CARTESIAN_POINT('Origin',(-7.22965085865004,33.5,19.25));
#130056=CARTESIAN_POINT('Origin',(-10.5,34.25,20.));
#130057=CARTESIAN_POINT('',(-10.5,34.25,19.25));
#130058=CARTESIAN_POINT('',(-10.5,34.25,20.));
#130059=CARTESIAN_POINT('',(0.870466321243523,27.6172279792746,19.25));
#130060=CARTESIAN_POINT('Origin',(-10.5,32.5,0.));
#130061=CARTESIAN_POINT('',(-10.5,29.1182777493406,0.));
#130062=CARTESIAN_POINT('',(-10.5,31.25,0.));
#130063=CARTESIAN_POINT('',(-10.5,28.25,0.750000000000002));
#130064=CARTESIAN_POINT('Origin',(-10.5,29.1182777493406,0.750000000000001));
#130065=CARTESIAN_POINT('',(-10.5,28.25,19.25));
#130066=CARTESIAN_POINT('',(-10.5,28.25,20.));
#130067=CARTESIAN_POINT('',(-10.5,29.1182777493406,20.));
#130068=CARTESIAN_POINT('Origin',(-10.5,29.1182777493406,19.25));
#130069=CARTESIAN_POINT('',(-10.5,33.3817222506594,20.));
#130070=CARTESIAN_POINT('',(-10.5,31.25,20.));
#130071=CARTESIAN_POINT('Origin',(-10.5,33.3817222506594,19.25));
#130072=CARTESIAN_POINT('Origin',(-13.1084732173296,-27.596668372565,0.750000000000001));
#130073=CARTESIAN_POINT('',(-10.5,-29.1182777493406,0.));
#130074=CARTESIAN_POINT('',(-10.5,-28.25,0.750000000000002));
#130075=CARTESIAN_POINT('Origin',(-10.5,-29.1182777493406,0.750000000000001));
#130076=CARTESIAN_POINT('',(-7.73352188417411,-29.8637789008984,0.750000000000001));
#130077=CARTESIAN_POINT('',(-12.7305699481865,-26.9488341968912,0.750000000000001));
#130078=CARTESIAN_POINT('',(-8.11142515331717,-30.5116130765723,0.));
#130079=CARTESIAN_POINT('Origin',(-8.11142515331717,-30.5116130765723,0.750000000000001));
#130080=CARTESIAN_POINT('',(-13.1084732173296,-27.596668372565,0.));
#130081=CARTESIAN_POINT('Origin',(-7.22965085865002,-29.,0.75));
#130082=CARTESIAN_POINT('',(-7.22965085865002,-30.,0.75));
#130083=CARTESIAN_POINT('',(-7.22965085865002,-30.75,0.));
#130084=CARTESIAN_POINT('Origin',(-7.22965085865002,-30.75,0.75));
#130085=CARTESIAN_POINT('Origin',(-7.22965085865002,-29.,0.));
#130086=CARTESIAN_POINT('Origin',(-7.22965085865002,-29.,0.75));
#130087=CARTESIAN_POINT('Origin',(4.,-30.75,0.75));
#130088=CARTESIAN_POINT('',(7.,-30.,0.75));
#130089=CARTESIAN_POINT('',(7.,-30.75,0.));
#130090=CARTESIAN_POINT('Origin',(7.,-30.75,0.75));
#130091=CARTESIAN_POINT('',(4.,-30.75,0.));
#130092=CARTESIAN_POINT('',(4.,-30.,0.75));
#130093=CARTESIAN_POINT('Origin',(7.,-29.,0.75));
#130094=CARTESIAN_POINT('',(8.,-29.,0.75));
#130095=CARTESIAN_POINT('',(8.75,-29.,0.));
#130096=CARTESIAN_POINT('Origin',(8.75,-29.,0.75));
#130097=CARTESIAN_POINT('Origin',(7.,-29.,0.));
#130098=CARTESIAN_POINT('Origin',(7.,-29.,0.75));
#130099=CARTESIAN_POINT('Origin',(8.75,15.,0.75));
#130100=CARTESIAN_POINT('',(8.,29.,0.75));
#130101=CARTESIAN_POINT('',(8.75,29.,0.));
#130102=CARTESIAN_POINT('Origin',(8.75,29.,0.75));
#130103=CARTESIAN_POINT('',(8.75,15.,0.));
#130104=CARTESIAN_POINT('',(8.,15.,0.75));
#130105=CARTESIAN_POINT('Origin',(7.,29.,0.75));
#130106=CARTESIAN_POINT('',(7.,30.,0.75));
#130107=CARTESIAN_POINT('',(7.,30.75,0.));
#130108=CARTESIAN_POINT('Origin',(7.,30.75,0.75));
#130109=CARTESIAN_POINT('Origin',(7.,29.,0.));
#130110=CARTESIAN_POINT('Origin',(7.,29.,0.75));
#130111=CARTESIAN_POINT('Origin',(-4.,30.75,0.75));
#130112=CARTESIAN_POINT('',(-7.22965085865004,30.,0.75));
#130113=CARTESIAN_POINT('',(-7.22965085865004,30.75,0.));
#130114=CARTESIAN_POINT('Origin',(-7.22965085865004,30.75,0.75));
#130115=CARTESIAN_POINT('',(-4.,30.75,0.));
#130116=CARTESIAN_POINT('',(-4.,30.,0.75));
#130117=CARTESIAN_POINT('Origin',(-7.22965085865004,29.,0.75));
#130118=CARTESIAN_POINT('',(-7.73352188417412,29.8637789008984,0.75));
#130119=CARTESIAN_POINT('',(-8.11142515331719,30.5116130765723,0.));
#130120=CARTESIAN_POINT('Origin',(-8.11142515331719,30.5116130765723,0.75));
#130121=CARTESIAN_POINT('Origin',(-7.22965085865004,29.,0.));
#130122=CARTESIAN_POINT('Origin',(-7.22965085865004,29.,0.75));
#130123=CARTESIAN_POINT('Origin',(-11.6084732173296,28.471668372565,0.750000000000001));
#130124=CARTESIAN_POINT('',(-11.6084732173296,28.471668372565,0.));
#130125=CARTESIAN_POINT('',(-11.2305699481865,27.8238341968912,0.750000000000001));
#130126=CARTESIAN_POINT('Origin',(0.,0.,0.));
#130127=CARTESIAN_POINT('',(-10.5,-31.25,0.));
#130128=CARTESIAN_POINT('Origin',(1.99256305210046,-26.0943938036008,19.25));
#130129=CARTESIAN_POINT('',(-10.5,-33.3817222506594,20.));
#130130=CARTESIAN_POINT('',(-10.5,-34.25,19.25));
#130131=CARTESIAN_POINT('Origin',(-10.5,-33.3817222506594,19.25));
#130132=CARTESIAN_POINT('',(2.37046632124352,-26.7422279792746,19.25));
#130133=CARTESIAN_POINT('',(-8.11142515331719,-31.9883869234277,20.));
#130134=CARTESIAN_POINT('Origin',(-8.11142515331719,-31.9883869234277,19.25));
#130135=CARTESIAN_POINT('',(1.99256305210046,-26.0943938036008,20.));
#130136=CARTESIAN_POINT('Origin',(-7.22965085865004,-33.5,19.25));
#130137=CARTESIAN_POINT('',(-7.22965085865004,-31.75,20.));
#130138=CARTESIAN_POINT('Origin',(-7.22965085865004,-31.75,19.25));
#130139=CARTESIAN_POINT('Origin',(-7.22965085865004,-33.5,20.));
#130140=CARTESIAN_POINT('Origin',(-6.25,-31.75,19.25));
#130141=CARTESIAN_POINT('',(9.5,-31.75,20.));
#130142=CARTESIAN_POINT('Origin',(9.5,-31.75,19.25));
#130143=CARTESIAN_POINT('',(-6.25,-31.75,20.));
#130144=CARTESIAN_POINT('Ctrl Pts',(9.75,-31.5,20.));
#130145=CARTESIAN_POINT('Ctrl Pts',(9.75,-31.75,20.));
#130146=CARTESIAN_POINT('Ctrl Pts',(9.5,-31.75,20.));
#130147=CARTESIAN_POINT('Ctrl Pts',(10.5,-31.5,20.));
#130148=CARTESIAN_POINT('Ctrl Pts',(10.5,-32.5,20.));
#130149=CARTESIAN_POINT('Ctrl Pts',(9.5,-32.5,20.));
#130150=CARTESIAN_POINT('Ctrl Pts',(10.5,-31.5,19.25));
#130151=CARTESIAN_POINT('Ctrl Pts',(10.5,-32.5,19.25));
#130152=CARTESIAN_POINT('Ctrl Pts',(9.5,-32.5,19.25));
#130153=CARTESIAN_POINT('',(9.75,-31.5,20.));
#130154=CARTESIAN_POINT('Origin',(9.75,-31.5,19.25));
#130155=CARTESIAN_POINT('Origin',(9.5,-31.5,20.));
#130156=CARTESIAN_POINT('Origin',(9.75,-16.25,19.25));
#130157=CARTESIAN_POINT('',(9.75,31.5,20.));
#130158=CARTESIAN_POINT('Origin',(9.75,31.5,19.25));
#130159=CARTESIAN_POINT('',(9.75,-16.25,20.));
#130160=CARTESIAN_POINT('Ctrl Pts',(9.5,31.75,20.));
#130161=CARTESIAN_POINT('Ctrl Pts',(9.75,31.75,20.));
#130162=CARTESIAN_POINT('Ctrl Pts',(9.75,31.5,20.));
#130163=CARTESIAN_POINT('Ctrl Pts',(9.5,32.5,20.));
#130164=CARTESIAN_POINT('Ctrl Pts',(10.5,32.5,20.));
#130165=CARTESIAN_POINT('Ctrl Pts',(10.5,31.5,20.));
#130166=CARTESIAN_POINT('Ctrl Pts',(9.5,32.5,19.25));
#130167=CARTESIAN_POINT('Ctrl Pts',(10.5,32.5,19.25));
#130168=CARTESIAN_POINT('Ctrl Pts',(10.5,31.5,19.25));
#130169=CARTESIAN_POINT('',(9.5,31.75,20.));
#130170=CARTESIAN_POINT('Origin',(9.5,31.75,19.25));
#130171=CARTESIAN_POINT('Origin',(9.5,31.5,20.));
#130172=CARTESIAN_POINT('Origin',(6.25,31.75,19.25));
#130173=CARTESIAN_POINT('',(-7.22965085865004,31.75,20.));
#130174=CARTESIAN_POINT('Origin',(-7.22965085865004,31.75,19.25));
#130175=CARTESIAN_POINT('',(6.25,31.75,20.));
#130176=CARTESIAN_POINT('Origin',(-7.22965085865004,33.5,19.25));
#130177=CARTESIAN_POINT('',(-8.11142515331719,31.9883869234277,20.));
#130178=CARTESIAN_POINT('Origin',(-8.11142515331719,31.9883869234277,19.25));
#130179=CARTESIAN_POINT('Origin',(-7.22965085865004,33.5,20.));
#130180=CARTESIAN_POINT('Origin',(0.492563052100459,26.9693938036008,19.25));
#130181=CARTESIAN_POINT('',(0.492563052100459,26.9693938036008,20.));
#130182=CARTESIAN_POINT('Origin',(0.,0.,20.));
#130183=CARTESIAN_POINT('',(-8.11142515331719,30.5116130765723,20.));
#130184=CARTESIAN_POINT('',(-11.6084732173296,28.471668372565,20.));
#130185=CARTESIAN_POINT('',(-7.22965085865004,30.75,20.));
#130186=CARTESIAN_POINT('Origin',(-7.22965085865004,29.,20.));
#130187=CARTESIAN_POINT('',(7.,30.75,20.));
#130188=CARTESIAN_POINT('',(-4.,30.75,20.));
#130189=CARTESIAN_POINT('',(8.75,29.,20.));
#130190=CARTESIAN_POINT('Origin',(7.,29.,20.));
#130191=CARTESIAN_POINT('',(8.75,-29.,20.));
#130192=CARTESIAN_POINT('',(8.75,15.,20.));
#130193=CARTESIAN_POINT('',(7.,-30.75,20.));
#130194=CARTESIAN_POINT('Origin',(7.,-29.,20.));
#130195=CARTESIAN_POINT('',(-7.22965085865002,-30.75,20.));
#130196=CARTESIAN_POINT('',(4.,-30.75,20.));
#130197=CARTESIAN_POINT('',(-8.11142515331717,-30.5116130765723,20.));
#130198=CARTESIAN_POINT('Origin',(-7.22965085865002,-29.,20.));
#130199=CARTESIAN_POINT('',(-10.5,-29.1182777493406,20.));
#130200=CARTESIAN_POINT('',(-13.1084732173296,-27.596668372565,20.));
#130201=CARTESIAN_POINT('',(-10.5,-31.25,20.));
#130202=CARTESIAN_POINT('Origin',(-13.1084732173296,-27.596668372565,19.25));
#130203=CARTESIAN_POINT('',(-10.5,-28.25,19.25));
#130204=CARTESIAN_POINT('Origin',(-10.5,-29.1182777493406,19.25));
#130205=CARTESIAN_POINT('',(-7.73352188417411,-29.8637789008984,19.25));
#130206=CARTESIAN_POINT('Origin',(-8.11142515331717,-30.5116130765723,19.25));
#130207=CARTESIAN_POINT('',(-12.7305699481865,-26.9488341968912,19.25));
#130208=CARTESIAN_POINT('Origin',(-7.22965085865002,-29.,19.25));
#130209=CARTESIAN_POINT('',(-7.22965085865002,-30.,19.25));
#130210=CARTESIAN_POINT('Origin',(-7.22965085865002,-30.75,19.25));
#130211=CARTESIAN_POINT('Origin',(-7.22965085865002,-29.,19.25));
#130212=CARTESIAN_POINT('Origin',(4.,-30.75,19.25));
#130213=CARTESIAN_POINT('',(7.,-30.,19.25));
#130214=CARTESIAN_POINT('Origin',(7.,-30.75,19.25));
#130215=CARTESIAN_POINT('',(4.,-30.,19.25));
#130216=CARTESIAN_POINT('Origin',(7.,-29.,19.25));
#130217=CARTESIAN_POINT('',(8.,-29.,19.25));
#130218=CARTESIAN_POINT('Origin',(8.75,-29.,19.25));
#130219=CARTESIAN_POINT('Origin',(7.,-29.,19.25));
#130220=CARTESIAN_POINT('Origin',(8.75,15.,19.25));
#130221=CARTESIAN_POINT('',(8.,29.,19.25));
#130222=CARTESIAN_POINT('Origin',(8.75,29.,19.25));
#130223=CARTESIAN_POINT('',(8.,15.,19.25));
#130224=CARTESIAN_POINT('Origin',(7.,29.,19.25));
#130225=CARTESIAN_POINT('',(7.,30.,19.25));
#130226=CARTESIAN_POINT('Origin',(7.,30.75,19.25));
#130227=CARTESIAN_POINT('Origin',(7.,29.,19.25));
#130228=CARTESIAN_POINT('Origin',(-4.,30.75,19.25));
#130229=CARTESIAN_POINT('',(-7.22965085865004,30.,19.25));
#130230=CARTESIAN_POINT('Origin',(-7.22965085865004,30.75,19.25));
#130231=CARTESIAN_POINT('',(-4.,30.,19.25));
#130232=CARTESIAN_POINT('Origin',(-7.22965085865004,29.,19.25));
#130233=CARTESIAN_POINT('',(-7.73352188417412,29.8637789008984,19.25));
#130234=CARTESIAN_POINT('Origin',(-8.11142515331719,30.5116130765723,19.25));
#130235=CARTESIAN_POINT('Origin',(-7.22965085865004,29.,19.25));
#130236=CARTESIAN_POINT('Origin',(-11.6084732173296,28.471668372565,19.25));
#130237=CARTESIAN_POINT('',(-11.2305699481865,27.8238341968912,19.25));
#130238=CARTESIAN_POINT('Origin',(-7.22965085865004,29.,10.));
#130239=CARTESIAN_POINT('',(-7.22965085865004,30.,10.));
#130240=CARTESIAN_POINT('',(-7.73352188417412,29.8637789008984,10.));
#130241=CARTESIAN_POINT('Origin',(-7.5,30.,20.));
#130242=CARTESIAN_POINT('Origin',(-7.5,-32.5,20.));
#130243=CARTESIAN_POINT('',(-10.5,-34.25,20.));
#130244=CARTESIAN_POINT('Origin',(-7.22965085865002,-29.,10.));
#130245=CARTESIAN_POINT('',(-7.73352188417411,-29.8637789008984,10.));
#130246=CARTESIAN_POINT('',(-7.22965085865002,-30.,10.));
#130247=CARTESIAN_POINT('Origin',(-10.5,-28.25,20.));
#130248=CARTESIAN_POINT('',(-10.5,-28.25,20.));
#130249=CARTESIAN_POINT('Origin',(7.,-29.,0.));
#130250=CARTESIAN_POINT('',(7.,-30.,0.));
#130251=CARTESIAN_POINT('',(8.,-29.,0.));
#130252=CARTESIAN_POINT('Origin',(8.,-30.,0.));
#130253=CARTESIAN_POINT('Origin',(7.,29.,0.));
#130254=CARTESIAN_POINT('',(8.,29.,0.));
#130255=CARTESIAN_POINT('',(7.,30.,0.));
#130256=CARTESIAN_POINT('Origin',(8.,30.,0.));
#130257=CARTESIAN_POINT('Origin',(-10.5,32.5,0.));
#130258=CARTESIAN_POINT('Origin',(-8.,30.,0.));
#130259=CARTESIAN_POINT('',(-7.75616950973037E-6,112.32601212809,-125.385956019282));
#130260=CARTESIAN_POINT('',(0.,-112.325981995542,-175.385991329041));
#130261=CARTESIAN_POINT('',(0.,0.,0.));
#130262=CARTESIAN_POINT('',(0.,0.,0.));
#130263=CARTESIAN_POINT('',(0.,0.,0.));
#130264=CARTESIAN_POINT('',(0.,0.,0.));
#130265=CARTESIAN_POINT('',(0.,0.,0.));
#130266=CARTESIAN_POINT('',(0.,0.,0.));
#130267=CARTESIAN_POINT('',(0.,0.,0.));
#130268=CARTESIAN_POINT('Origin',(0.,56.29,4.44089209850063E-15));
#130269=CARTESIAN_POINT('',(18.826,56.29,2.13537203442582E-15));
#130270=CARTESIAN_POINT('Origin',(-1.11022302462516E-15,56.29,4.44089209850063E-15));
#130271=CARTESIAN_POINT('',(17.5261814341697,56.29,2.29455389903746E-15));
#130272=CARTESIAN_POINT('Origin',(-1.11022302462516E-15,56.29,4.44089209850063E-15));
#130273=CARTESIAN_POINT('Origin',(0.,53.,0.));
#130274=CARTESIAN_POINT('',(4.50354622619033,53.6898534648428,18.8957433692163));
#130275=CARTESIAN_POINT('',(4.49578616764857,53.69,18.8975800496989));
#130276=CARTESIAN_POINT('',(4.50354338162056,53.6898596128565,18.8957329048085));
#130277=CARTESIAN_POINT('',(18.8691931644387,53.,4.61347746532919));
#130278=CARTESIAN_POINT('Ctrl Pts',(18.8691931644387,52.9999999999999,4.61347746532919));
#130279=CARTESIAN_POINT('Ctrl Pts',(18.7283425944331,53.0491094080357,5.18955844388151));
#130280=CARTESIAN_POINT('Ctrl Pts',(18.3614351449052,53.1441842879213,6.64274496470497));
#130281=CARTESIAN_POINT('Ctrl Pts',(16.6410858405397,53.3149094938625,10.2138872006426));
#130282=CARTESIAN_POINT('Ctrl Pts',(15.5144189049912,53.3695922744501,11.8553677357541));
#130283=CARTESIAN_POINT('Ctrl Pts',(12.8862852516814,53.4762184687522,14.6538124633876));
#130284=CARTESIAN_POINT('Ctrl Pts',(11.424600490937,53.5249715440932,15.8199384137805));
#130285=CARTESIAN_POINT('Ctrl Pts',(8.99072337378855,53.5903130701278,17.2458633211729));
#130286=CARTESIAN_POINT('Ctrl Pts',(8.12720856222886,53.6116523709586,17.6692239087926));
#130287=CARTESIAN_POINT('Ctrl Pts',(6.34780362968561,53.652532563111,18.3834671640671));
#130288=CARTESIAN_POINT('Ctrl Pts',(5.43451786154092,53.6719878872101,18.6738477101768));
#130289=CARTESIAN_POINT('Ctrl Pts',(4.50354278782508,53.6898088877841,18.8957330463316));
#130290=CARTESIAN_POINT('',(18.8691931644387,53.69,4.61347746532919));
#130291=CARTESIAN_POINT('',(18.8691931644387,53.,4.61347746532919));
#130292=CARTESIAN_POINT('Origin',(0.,53.69,0.));
#130293=CARTESIAN_POINT('Ctrl Pts',(19.3662155639045,53.,-3.82458005858399E-5));
#130294=CARTESIAN_POINT('Ctrl Pts',(19.3662155639045,53.9936000000127,-3.82458005858399E-5));
#130295=CARTESIAN_POINT('Ctrl Pts',(19.3472422239969,53.,-1.63658100143181));
#130296=CARTESIAN_POINT('Ctrl Pts',(19.3472422239969,53.9936000000127,-1.63658100143181));
#130297=CARTESIAN_POINT('Ctrl Pts',(19.121457275024,53.0000000000016,-4.26392516096883));
#130298=CARTESIAN_POINT('Ctrl Pts',(19.121457275024,53.9936000000143,-4.26392516096883));
#130299=CARTESIAN_POINT('Ctrl Pts',(16.8778177332453,53.0000000000016,-9.59842659705423));
#130300=CARTESIAN_POINT('Ctrl Pts',(16.8778177332453,53.9936000000143,-9.59842659705423));
#130301=CARTESIAN_POINT('Ctrl Pts',(15.4500438275638,53.0000000000026,-11.7328212034069));
#130302=CARTESIAN_POINT('Ctrl Pts',(15.4500438275638,53.9936000000153,-11.7328212034069));
#130303=CARTESIAN_POINT('Ctrl Pts',(11.9119992733434,53.0000000000026,-15.2815181251701));
#130304=CARTESIAN_POINT('Ctrl Pts',(11.9119992733434,53.9936000000153,-15.2815181251701));
#130305=CARTESIAN_POINT('Ctrl Pts',(9.83535463323902,53.0000000000031,-16.6828664420039));
#130306=CARTESIAN_POINT('Ctrl Pts',(9.83535463323902,53.9936000000158,-16.6828664420039));
#130307=CARTESIAN_POINT('Ctrl Pts',(5.25080415405361,53.0000000000031,-18.6146020941241));
#130308=CARTESIAN_POINT('Ctrl Pts',(5.25080415405361,53.9936000000158,-18.6146020941241));
#130309=CARTESIAN_POINT('Ctrl Pts',(2.78285352049562,53.0000000000048,-19.1359500363861));
#130310=CARTESIAN_POINT('Ctrl Pts',(2.78285352049562,53.9936000000175,-19.1359500363861));
#130311=CARTESIAN_POINT('Ctrl Pts',(-2.38198372425094,53.0000000000048,
-19.2302361855073));
#130312=CARTESIAN_POINT('Ctrl Pts',(-2.38198372425094,53.9936000000175,
-19.2302361855073));
#130313=CARTESIAN_POINT('Ctrl Pts',(-4.53043824152593,53.000000000002,-18.7153796545325));
#130314=CARTESIAN_POINT('Ctrl Pts',(-4.53043824152593,53.9936000000147,
-18.7153796545325));
#130315=CARTESIAN_POINT('Ctrl Pts',(-7.93414862963785,53.000000000002,-17.6036865558292));
#130316=CARTESIAN_POINT('Ctrl Pts',(-7.93414862963785,53.9936000000147,
-17.6036865558292));
#130317=CARTESIAN_POINT('Ctrl Pts',(-9.75492861731459,53.,-16.664396668538));
#130318=CARTESIAN_POINT('Ctrl Pts',(-9.75492861731459,53.9936000000127,
-16.664396668538));
#130319=CARTESIAN_POINT('Ctrl Pts',(-11.3942726118372,53.,-15.4710924940094));
#130320=CARTESIAN_POINT('Ctrl Pts',(-11.3942726118372,53.9936000000127,
-15.4710924940094));
#130321=CARTESIAN_POINT('',(-11.3952083695854,52.9984452165065,-15.472414732486));
#130322=CARTESIAN_POINT('',(19.3662155646713,52.9999999982009,-3.8245801422916E-5));
#130323=CARTESIAN_POINT('Ctrl Pts',(-11.3942716226619,53.,-15.4710932140456));
#130324=CARTESIAN_POINT('Ctrl Pts',(-9.7549278848791,53.,-16.6643970463811));
#130325=CARTESIAN_POINT('Ctrl Pts',(-7.93414824004056,53.000000000002,-17.6036866830764));
#130326=CARTESIAN_POINT('Ctrl Pts',(-4.53043824152593,53.000000000002,-18.7153796545325));
#130327=CARTESIAN_POINT('Ctrl Pts',(-2.38198372425094,53.0000000000048,
-19.2302361855073));
#130328=CARTESIAN_POINT('Ctrl Pts',(2.78285352049562,53.0000000000048,-19.1359500363861));
#130329=CARTESIAN_POINT('Ctrl Pts',(5.25080415405361,53.0000000000031,-18.6146020941241));
#130330=CARTESIAN_POINT('Ctrl Pts',(9.83535463323902,53.0000000000031,-16.6828664420039));
#130331=CARTESIAN_POINT('Ctrl Pts',(11.9119992733434,53.0000000000026,-15.2815181251701));
#130332=CARTESIAN_POINT('Ctrl Pts',(15.4500438275638,53.0000000000026,-11.7328212034069));
#130333=CARTESIAN_POINT('Ctrl Pts',(16.8778177332453,53.0000000000016,-9.59842659705423));
#130334=CARTESIAN_POINT('Ctrl Pts',(19.121457275024,53.0000000000016,-4.26392516096883));
#130335=CARTESIAN_POINT('Ctrl Pts',(19.3472422239969,53.,-1.63658100143181));
#130336=CARTESIAN_POINT('Ctrl Pts',(19.3662155639045,53.,-3.82458005858399E-5));
#130337=CARTESIAN_POINT('',(-11.3969943142726,53.69,-15.4748315294016));
#130338=CARTESIAN_POINT('',(-11.3969943142567,53.,-15.4748315293798));
#130339=CARTESIAN_POINT('',(19.3662155645789,53.6899999994489,-3.8245808401466E-5));
#130340=CARTESIAN_POINT('Ctrl Pts',(19.3662155639045,53.69,-3.82458005858399E-5));
#130341=CARTESIAN_POINT('Ctrl Pts',(19.3472422239969,53.69,-1.63658100143181));
#130342=CARTESIAN_POINT('Ctrl Pts',(19.121457275024,53.6900000000016,-4.26392516096883));
#130343=CARTESIAN_POINT('Ctrl Pts',(16.8778177332453,53.6900000000016,-9.59842659705423));
#130344=CARTESIAN_POINT('Ctrl Pts',(15.4500438275638,53.6900000000026,-11.7328212034069));
#130345=CARTESIAN_POINT('Ctrl Pts',(11.9119992733434,53.6900000000026,-15.2815181251701));
#130346=CARTESIAN_POINT('Ctrl Pts',(9.83535463323902,53.6900000000031,-16.6828664420039));
#130347=CARTESIAN_POINT('Ctrl Pts',(5.25080415405361,53.6900000000031,-18.6146020941241));
#130348=CARTESIAN_POINT('Ctrl Pts',(2.78285352049562,53.6900000000048,-19.1359500363861));
#130349=CARTESIAN_POINT('Ctrl Pts',(-2.38198372425094,53.6900000000048,
-19.2302361855073));
#130350=CARTESIAN_POINT('Ctrl Pts',(-4.53043824152593,53.690000000002,-18.7153796545325));
#130351=CARTESIAN_POINT('Ctrl Pts',(-7.93414862963785,53.690000000002,-17.6036865558292));
#130352=CARTESIAN_POINT('Ctrl Pts',(-9.75492861731459,53.69,-16.664396668538));
#130353=CARTESIAN_POINT('Ctrl Pts',(-11.3942726118372,53.69,-15.4710924940094));
#130354=CARTESIAN_POINT('',(19.3662155659277,52.9999999944206,-3.82458240409061E-5));
#130355=CARTESIAN_POINT('Ctrl Pts',(18.8691931644387,53.,4.61347746532919));
#130356=CARTESIAN_POINT('Ctrl Pts',(18.8691931644387,53.9936,4.61347746532919));
#130357=CARTESIAN_POINT('Ctrl Pts',(19.2147601040016,53.,3.1024161091283));
#130358=CARTESIAN_POINT('Ctrl Pts',(19.2147601040016,53.9936,3.1024161091283));
#130359=CARTESIAN_POINT('Ctrl Pts',(19.3841957009425,53.,1.55083593651401));
#130360=CARTESIAN_POINT('Ctrl Pts',(19.3841957009425,53.9936,1.55083593651401));
#130361=CARTESIAN_POINT('Ctrl Pts',(19.3662155639045,53.,-3.82458005777412E-5));
#130362=CARTESIAN_POINT('Ctrl Pts',(19.3662155639045,53.9936,-3.82458005777412E-5));
#130363=CARTESIAN_POINT('Origin',(3.97576026769703,52.9999774516261,1.44844395319103));
#130364=CARTESIAN_POINT('Origin',(3.96628043229341,53.69,1.44765469670826));
#130365=CARTESIAN_POINT('Origin',(0.,53.,0.));
#130366=CARTESIAN_POINT('',(-6.44815217813898,53.69,18.3235356437441));
#130367=CARTESIAN_POINT('',(-16.0055907617229,53.3985407440976,11.0068955121106));
#130368=CARTESIAN_POINT('Ctrl Pts',(-6.44815217813899,53.69,18.3235356437441));
#130369=CARTESIAN_POINT('Ctrl Pts',(-8.37640447868097,53.651855358833,17.6449731373871));
#130370=CARTESIAN_POINT('Ctrl Pts',(-10.1855568493112,53.607296157078,16.6662212222269));
#130371=CARTESIAN_POINT('Ctrl Pts',(-13.4313610909973,53.5126316608631,
14.1812047159931));
#130372=CARTESIAN_POINT('Ctrl Pts',(-14.8477515237571,53.4572761222213,
12.6905496634157));
#130373=CARTESIAN_POINT('Ctrl Pts',(-16.0055712080237,53.3972097032219,
11.006921245511));
#130374=CARTESIAN_POINT('',(-19.3562295533155,53.69,-1.63309597983562));
#130375=CARTESIAN_POINT('Origin',(0.,53.69,0.));
#130376=CARTESIAN_POINT('',(-19.3562295533155,53.,-1.63309597983562));
#130377=CARTESIAN_POINT('',(-19.3562295533155,53.,-1.63309597983562));
#130378=CARTESIAN_POINT('',(-19.4249999899064,53.0482367680889,5.04606653242411E-6));
#130379=CARTESIAN_POINT('Ctrl Pts',(-19.4249999999993,53.0482367779205,
5.04577024537656E-6));
#130380=CARTESIAN_POINT('Ctrl Pts',(-19.4250000707865,53.0400249694135,
-0.272508609821037));
#130381=CARTESIAN_POINT('Ctrl Pts',(-19.419265792833,53.0319002271291,-0.544984031756483));
#130382=CARTESIAN_POINT('Ctrl Pts',(-19.3963345965539,53.0158242499453,
-1.08953926792224));
#130383=CARTESIAN_POINT('Ctrl Pts',(-19.3791411222036,53.0078754302925,
-1.36153717845402));
#130384=CARTESIAN_POINT('Ctrl Pts',(-19.3562295533155,53.,-1.63309597983558));
#130385=CARTESIAN_POINT('Ctrl Pts',(-16.0055938553474,53.3985426771876,
11.0068883131276));
#130386=CARTESIAN_POINT('Ctrl Pts',(-16.275990593746,53.3836748563129,10.6136926840362));
#130387=CARTESIAN_POINT('Ctrl Pts',(-16.53180949058,53.3688323398771,10.2106624244827));
#130388=CARTESIAN_POINT('Ctrl Pts',(-16.9074039617105,53.346010262944,9.5677483219759));
#130389=CARTESIAN_POINT('Ctrl Pts',(-17.0374987650431,53.3378825002037,
9.33411779368721));
#130390=CARTESIAN_POINT('Ctrl Pts',(-17.3321368487414,53.318950876904,8.77829628308051));
#130391=CARTESIAN_POINT('Ctrl Pts',(-17.4925856112113,53.3082199089224,
8.45404686635319));
#130392=CARTESIAN_POINT('Ctrl Pts',(-17.9971878999315,53.2729188047171,
7.35834258405045));
#130393=CARTESIAN_POINT('Ctrl Pts',(-18.3000686573085,53.2491323149702,
6.56897695551231));
#130394=CARTESIAN_POINT('Ctrl Pts',(-18.6781915025386,53.2129632637333,
5.35170358895997));
#130395=CARTESIAN_POINT('Ctrl Pts',(-18.7920899239196,53.2007009993293,
4.9368930631186));
#130396=CARTESIAN_POINT('Ctrl Pts',(-18.9407976871167,53.1819694619484,
4.31515784816048));
#130397=CARTESIAN_POINT('Ctrl Pts',(-18.9861761572881,53.175749850989,4.1109022842504));
#130398=CARTESIAN_POINT('Ctrl Pts',(-19.0726034652647,53.1627814356198,
3.68986194911806));
#130399=CARTESIAN_POINT('Ctrl Pts',(-19.1132746471622,53.1560348562141,
3.47304111459592));
#130400=CARTESIAN_POINT('Ctrl Pts',(-19.3330827772524,53.115614876989,2.18006626931721));
#130401=CARTESIAN_POINT('Ctrl Pts',(-19.4249997165928,53.0811139139126,
1.09105198225982));
#130402=CARTESIAN_POINT('Ctrl Pts',(-19.4249999999993,53.0482367779205,
5.04577023663355E-6));
#130403=CARTESIAN_POINT('Ctrl Pts',(-11.3969943142567,53.,-15.4748315293798));
#130404=CARTESIAN_POINT('Ctrl Pts',(-11.3969943142567,53.9936000000572,
-15.4748315293798));
#130405=CARTESIAN_POINT('Ctrl Pts',(-12.2688848460892,53.,-14.8409217254583));
#130406=CARTESIAN_POINT('Ctrl Pts',(-12.2688848460892,53.9936000000572,
-14.8409217254583));
#130407=CARTESIAN_POINT('Ctrl Pts',(-13.0885352917623,53.0000000000203,
-14.1353761036032));
#130408=CARTESIAN_POINT('Ctrl Pts',(-13.0885352917623,53.9936000000775,
-14.1353761036032));
#130409=CARTESIAN_POINT('Ctrl Pts',(-15.5548552471167,53.0000000000203,
-11.6217230551679));
#130410=CARTESIAN_POINT('Ctrl Pts',(-15.5548552471167,53.9936000000775,
-11.6217230551679));
#130411=CARTESIAN_POINT('Ctrl Pts',(-16.9309872020488,53.0000000000217,
-9.55051950801934));
#130412=CARTESIAN_POINT('Ctrl Pts',(-16.9309872020488,53.9936000000789,
-9.55051950801934));
#130413=CARTESIAN_POINT('Ctrl Pts',(-18.7920410803675,53.0000000000217,
-5.1870571013313));
#130414=CARTESIAN_POINT('Ctrl Pts',(-18.7920410803675,53.9936000000789,
-5.1870571013313));
#130415=CARTESIAN_POINT('Ctrl Pts',(-19.1883149414989,53.,-3.23244896518583));
#130416=CARTESIAN_POINT('Ctrl Pts',(-19.1883149414989,53.9936000000572,
-3.23244896518583));
#130417=CARTESIAN_POINT('Ctrl Pts',(-19.3562295533155,53.,-1.63309597983563));
#130418=CARTESIAN_POINT('Ctrl Pts',(-19.3562295533155,53.9936000000572,
-1.63309597983563));
#130419=CARTESIAN_POINT('Ctrl Pts',(-19.3562295533155,53.,-1.63309597983563));
#130420=CARTESIAN_POINT('Ctrl Pts',(-19.1883149414989,53.,-3.23244896518583));
#130421=CARTESIAN_POINT('Ctrl Pts',(-18.7920410803675,53.0000000000217,
-5.1870571013313));
#130422=CARTESIAN_POINT('Ctrl Pts',(-16.9309872020488,53.0000000000217,
-9.55051950801934));
#130423=CARTESIAN_POINT('Ctrl Pts',(-15.5548552471167,53.0000000000203,
-11.6217230551679));
#130424=CARTESIAN_POINT('Ctrl Pts',(-13.0885352917623,53.0000000000203,
-14.1353761036032));
#130425=CARTESIAN_POINT('Ctrl Pts',(-12.2688848460892,53.,-14.8409217254583));
#130426=CARTESIAN_POINT('Ctrl Pts',(-11.3969943142567,53.,-15.4748315293798));
#130427=CARTESIAN_POINT('Ctrl Pts',(-11.3969943142567,53.69,-15.4748315293798));
#130428=CARTESIAN_POINT('Ctrl Pts',(-12.2688848460892,53.69,-14.8409217254583));
#130429=CARTESIAN_POINT('Ctrl Pts',(-13.0885352917623,53.6900000000203,
-14.1353761036032));
#130430=CARTESIAN_POINT('Ctrl Pts',(-15.5548552471167,53.6900000000203,
-11.6217230551679));
#130431=CARTESIAN_POINT('Ctrl Pts',(-16.9309872020488,53.6900000000217,
-9.55051950801934));
#130432=CARTESIAN_POINT('Ctrl Pts',(-18.7920410803675,53.6900000000217,
-5.1870571013313));
#130433=CARTESIAN_POINT('Ctrl Pts',(-19.1883149414989,53.69,-3.23244896518583));
#130434=CARTESIAN_POINT('Ctrl Pts',(-19.3562295533155,53.69,-1.63309597983563));
#130435=CARTESIAN_POINT('Origin',(0.,53.69,0.));
#130436=CARTESIAN_POINT('Origin',(0.,53.69,0.));
#130437=CARTESIAN_POINT('',(18.826,53.69,2.13537203442582E-15));
#130438=CARTESIAN_POINT('Origin',(-1.11022302462516E-15,53.69,4.44089209850063E-15));
#130439=CARTESIAN_POINT('Origin',(-1.11022302462516E-15,53.,4.44089209850063E-15));
#130440=CARTESIAN_POINT('',(-2.14633819946317E-15,53.,-17.5261814341697));
#130441=CARTESIAN_POINT('',(17.5261814341697,53.,2.29455389903746E-15));
#130442=CARTESIAN_POINT('Origin',(0.,53.,0.));
#130443=CARTESIAN_POINT('Origin',(0.,53.,0.));
#130444=CARTESIAN_POINT('',(17.5261814341697,53.,2.29455389903746E-15));
#130445=CARTESIAN_POINT('Origin',(-1.11022302462516E-15,53.,4.44089209850063E-15));
#130446=CARTESIAN_POINT('',(18.826,53.,2.13537203442582E-15));
#130447=CARTESIAN_POINT('Origin',(0.,64.,0.));
#130448=CARTESIAN_POINT('',(-6.43770150288198,53.6902066351385,18.3272099449846));
#130449=CARTESIAN_POINT('',(-6.43770216317037,53.690206622083,18.3272097128371));
#130450=CARTESIAN_POINT('',(-1.00783006237949,53.7248090918321,19.3983413342348));
#130451=CARTESIAN_POINT('Ctrl Pts',(-1.00785658644905,53.7245750335768,
19.3988363079117));
#130452=CARTESIAN_POINT('Ctrl Pts',(-1.93265064600617,53.724646920196,19.3507891070776));
#130453=CARTESIAN_POINT('Ctrl Pts',(-2.85275564377385,53.7245560126031,
19.2366746481272));
#130454=CARTESIAN_POINT('Ctrl Pts',(-4.32503063016559,53.7180104477726,
18.9461112181577));
#130455=CARTESIAN_POINT('Ctrl Pts',(-4.88377780100631,53.7138993175694,
18.8098324204598));
#130456=CARTESIAN_POINT('Ctrl Pts',(-5.7727443649569,53.7023232270773,18.5507229620992));
#130457=CARTESIAN_POINT('Ctrl Pts',(-6.10666163259426,53.6966423514027,
18.4434925686621));
#130458=CARTESIAN_POINT('Ctrl Pts',(-6.43770201507321,53.6902360540788,
18.3272097648584));
#130459=CARTESIAN_POINT('Ctrl Pts',(4.49578616764858,53.69,18.8975800496989));
#130460=CARTESIAN_POINT('Ctrl Pts',(3.59647157835064,53.7062535064854,19.1115294591099));
#130461=CARTESIAN_POINT('Ctrl Pts',(2.68282461162013,53.7153208062273,19.2610506786599));
#130462=CARTESIAN_POINT('Ctrl Pts',(0.841127690089899,53.7257248113964,
19.4287963121878));
#130463=CARTESIAN_POINT('Ctrl Pts',(-0.0844808192928399,53.7267601349022,
19.4468098190514));
#130464=CARTESIAN_POINT('Ctrl Pts',(-1.0078565227471,53.7267426534179,19.3988363112212));
#130465=CARTESIAN_POINT('Ctrl Pts',(2.35308711660641,55.6631561682667,19.4810141131675));
#130466=CARTESIAN_POINT('Ctrl Pts',(-0.836177570637163,55.5686013384883,
19.86624137102));
#130467=CARTESIAN_POINT('Ctrl Pts',(-7.40437233443277,55.3794916789315,
19.040577712698));
#130468=CARTESIAN_POINT('Ctrl Pts',(-15.5097781103957,55.0958271895964,
13.2964668168065));
#130469=CARTESIAN_POINT('Ctrl Pts',(-19.9471456815097,54.8121627002612,
4.41072023820918));
#130470=CARTESIAN_POINT('Ctrl Pts',(-19.6697430247666,54.5284982109261,
-5.51852151147492));
#130471=CARTESIAN_POINT('Ctrl Pts',(-14.7420297594324,54.2448337215909,
-14.1427836181502));
#130472=CARTESIAN_POINT('Ctrl Pts',(-6.32948010341479,53.9611692322558,
-19.4238840093808));
#130473=CARTESIAN_POINT('Ctrl Pts',(3.57945598289861,53.6775047429206,-20.1130676885921));
#130474=CARTESIAN_POINT('Ctrl Pts',(12.6421595856548,53.3938402535855,-16.0475619479634));
#130475=CARTESIAN_POINT('Ctrl Pts',(18.716273712003,53.1101757642503,-8.18837881994133));
#130476=CARTESIAN_POINT('Ctrl Pts',(20.3658389755175,52.8265112749152,1.60652866949811));
#130477=CARTESIAN_POINT('Ctrl Pts',(17.2009151616198,52.54284678558,11.0216583145532));
#130478=CARTESIAN_POINT('Ctrl Pts',(9.96968294609888,52.2591822962449,17.8312589283967));
#130479=CARTESIAN_POINT('Ctrl Pts',(0.381613941123223,51.9755178069097,
20.4255421529369));
#130480=CARTESIAN_POINT('Ctrl Pts',(-9.29666955748432,51.6918533175746,
18.1912156516937));
#130481=CARTESIAN_POINT('Ctrl Pts',(-16.7772150983034,51.4081888282394,
11.6564765993009));
#130482=CARTESIAN_POINT('Ctrl Pts',(-20.2916183484425,51.1245243389043,
2.36614013857206));
#130483=CARTESIAN_POINT('Ctrl Pts',(-19.0090722426265,50.8408598495692,
-7.48355299426692));
#130484=CARTESIAN_POINT('Ctrl Pts',(-13.2327714994836,50.557195360234,-15.5641303109225));
#130485=CARTESIAN_POINT('Ctrl Pts',(-4.3282365833005,50.2735308708989,-19.96533900255));
#130486=CARTESIAN_POINT('Ctrl Pts',(5.59949572763116,49.9898663815637,-19.646731056189));
#130487=CARTESIAN_POINT('Ctrl Pts',(14.2035043067966,49.7062018922286,-14.683625538629));
#130488=CARTESIAN_POINT('Ctrl Pts',(19.4497969873469,49.4225374028934,-6.24930321681794));
#130489=CARTESIAN_POINT('Ctrl Pts',(20.0981474222916,49.1388729135583,3.66235767703155));
#130490=CARTESIAN_POINT('Ctrl Pts',(15.9952852251765,48.8552084242231,12.7082352871608));
#130491=CARTESIAN_POINT('Ctrl Pts',(8.11112918050874,48.571543934888,18.7498793855759));
#130492=CARTESIAN_POINT('Ctrl Pts',(-1.69050207272523,48.2878794455528,
20.35904212617));
#130493=CARTESIAN_POINT('Ctrl Pts',(-11.0924977459054,48.0042149562177,
17.1553165902359));
#130494=CARTESIAN_POINT('Ctrl Pts',(-17.8722211123635,47.7205504668825,
9.89606518091128));
#130495=CARTESIAN_POINT('Ctrl Pts',(-20.4269419990139,47.4368859775474,
0.297378753067758));
#130496=CARTESIAN_POINT('Ctrl Pts',(-18.1527230433581,47.1532214882123,
-9.37160816856904));
#130497=CARTESIAN_POINT('Ctrl Pts',(-11.5871908037557,46.8695569988771,
-16.8251419854719));
#130498=CARTESIAN_POINT('Ctrl Pts',(-2.28244055807874,46.585892509542,-20.3012033794262));
#130499=CARTESIAN_POINT('Ctrl Pts',(7.56187983711918,46.3022280202068,-18.9780496069259));
#130500=CARTESIAN_POINT('Ctrl Pts',(15.618567857874,46.0185635308717,-13.1684749163659));
#130501=CARTESIAN_POINT('Ctrl Pts',(19.9830182146419,45.7348990415365,-4.24586582304055));
#130502=CARTESIAN_POINT('Ctrl Pts',(19.6234725454198,45.4512345522014,5.6804681860849));
#130503=CARTESIAN_POINT('Ctrl Pts',(14.6249276356951,45.1675700628662,14.2639365255409));
#130504=CARTESIAN_POINT('Ctrl Pts',(6.1690421336071,44.8839055735311,19.4754027611177));
#130505=CARTESIAN_POINT('Ctrl Pts',(-3.74520817655413,44.6002410841959,
20.082873531152));
#130506=CARTESIAN_POINT('Ctrl Pts',(-12.7740893021154,44.3165765948608,
15.9427424258048));
#130507=CARTESIAN_POINT('Ctrl Pts',(-18.7831689917446,44.0329121055256,
8.03373861794982));
#130508=CARTESIAN_POINT('Ctrl Pts',(-20.351897643337,43.7492476161905,-1.77444522854548));
#130509=CARTESIAN_POINT('Ctrl Pts',(-17.1094269777999,43.4655831268553,
-11.163149288857));
#130510=CARTESIAN_POINT('Ctrl Pts',(-9.82227876746288,43.1819186375202,
-17.9128789804492));
#130511=CARTESIAN_POINT('Ctrl Pts',(-0.213138685564806,42.898254148185,
-20.4279946508386));
#130512=CARTESIAN_POINT('Ctrl Pts',(9.44638749380751,42.6145896588499,-18.1139216314637));
#130513=CARTESIAN_POINT('Ctrl Pts',(16.8727826965986,42.3309251695147,-11.5177080023473));
#130514=CARTESIAN_POINT('Ctrl Pts',(20.3104431872471,42.0472606801796,-2.19870213798534));
#130515=CARTESIAN_POINT('Ctrl Pts',(18.9467042160094,41.7635961908444,7.64007806930176));
#130516=CARTESIAN_POINT('Ctrl Pts',(13.1039543936255,41.4799317015093,15.6727397988915));
#130517=CARTESIAN_POINT('Ctrl Pts',(4.16342285401973,41.1962672121741,20.0003575891181));
#130518=CARTESIAN_POINT('Ctrl Pts',(-5.76134404010869,40.912602722839,19.5998803161013));
#130519=CARTESIAN_POINT('Ctrl Pts',(-14.3241261700974,40.6289382335039,
14.5659810180111));
#130520=CARTESIAN_POINT('Ctrl Pts',(-19.5006773325508,40.3452737441687,
6.08867613901365));
#130521=CARTESIAN_POINT('Ctrl Pts',(-20.0672581074617,40.0616092548336,
-3.82799498463215));
#130522=CARTESIAN_POINT('Ctrl Pts',(-15.8899285013867,39.7779447654984,
-12.8397260786543));
#130523=CARTESIAN_POINT('Ctrl Pts',(-7.95621143231152,39.4942802761632,
-18.8161391682379));
#130524=CARTESIAN_POINT('Ctrl Pts',(1.85835820784766,39.2106157868282,-20.3444070526613));
#130525=CARTESIAN_POINT('Ctrl Pts',(11.2336109894543,38.926951297493,-17.0632463996203));
#130526=CARTESIAN_POINT('Ctrl Pts',(17.9532322189983,38.6432868081578,-9.74832531460192));
#130527=CARTESIAN_POINT('Ctrl Pts',(20.4286999009559,38.3596223188227,-0.12889499355195));
#130528=CARTESIAN_POINT('Ctrl Pts',(18.0748121707474,38.0759578294876,9.52100617250831));
#130529=CARTESIAN_POINT('Ctrl Pts',(11.4480293296981,37.7922933401524,16.9201364657096));
#130530=CARTESIAN_POINT('Ctrl Pts',(2.11492632471884,37.5086288508173,20.3193375935092));
#130531=CARTESIAN_POINT('Ctrl Pts',(-7.71814636969478,37.2249643614821,
18.9150366117471));
#130532=CARTESIAN_POINT('Ctrl Pts',(-15.726645213299,36.941299872147,13.0392110278167));
#130533=CARTESIAN_POINT('Ctrl Pts',(-20.017356820919,36.6576353828118,4.08090907120032));
#130534=CARTESIAN_POINT('Ctrl Pts',(-19.5759547942569,36.3739708934767,
-5.84212189597385));
#130535=CARTESIAN_POINT('Ctrl Pts',(-14.5067866363524,36.0903064041415,
-14.3840722555241));
#130536=CARTESIAN_POINT('Ctrl Pts',(-6.00820670381315,35.8066419148064,
-19.5256201937797));
#130537=CARTESIAN_POINT('Ctrl Pts',(3.91071690116573,35.5229774254712,-20.0513015727259));
#130538=CARTESIAN_POINT('Ctrl Pts',(12.9051440864865,35.2393129361361,-15.836844039274));
#130539=CARTESIAN_POINT('Ctrl Pts',(18.8487901790361,34.9556484468009,-7.87854956109791));
#130540=CARTESIAN_POINT('Ctrl Pts',(20.3365688392524,34.6719839574659,1.94224081642136));
#130541=CARTESIAN_POINT('Ctrl Pts',(17.0167789114055,34.3883194681306,11.3038791944104));
#130542=CARTESIAN_POINT('Ctrl Pts',(9.67419956761905,34.1046549787955,17.9932850304986));
#130543=CARTESIAN_POINT('Ctrl Pts',(0.0446620780017708,33.8209904894603,
20.4290480022488));
#130544=CARTESIAN_POINT('Ctrl Pts',(-9.59548876001614,33.5373260001252,
18.0354147123321));
#130545=CARTESIAN_POINT('Ctrl Pts',(-16.9671510611812,33.2536615107901,
11.3781173646993));
#130546=CARTESIAN_POINT('Ctrl Pts',(-20.327988873431,32.9699970214549,2.03119144706522));
#130547=CARTESIAN_POINT('Ctrl Pts',(-18.882843118214,32.6863325321198,-7.79623688916886));
#130548=CARTESIAN_POINT('Ctrl Pts',(-12.974655776204,32.4026680427846,-15.7799732044501));
#130549=CARTESIAN_POINT('Ctrl Pts',(-3.99747079481186,32.1190035534495,
-20.0346838394028));
#130550=CARTESIAN_POINT('Ctrl Pts',(2.61450742368379,31.9298938938927,-19.7111920003019));
#130551=CARTESIAN_POINT('Ctrl Pts',(5.68898199535994,31.8353390641143,-18.7798406199905));
#130552=CARTESIAN_POINT('Ctrl Pts',(2.35247451361281,55.6585629685637,19.4759424235221));
#130553=CARTESIAN_POINT('Ctrl Pts',(-0.835954044174774,55.5640081387853,
19.8610686863525));
#130554=CARTESIAN_POINT('Ctrl Pts',(-7.4024480296698,55.3748984792284,19.0356203314463));
#130555=CARTESIAN_POINT('Ctrl Pts',(-15.5057382293109,55.0912339898934,
13.2930048013961));
#130556=CARTESIAN_POINT('Ctrl Pts',(-19.9419529445085,54.8075695005581,
4.40957186878231));
#130557=CARTESIAN_POINT('Ctrl Pts',(-19.6646212768537,54.5239050112231,
-5.51708469180273));
#130558=CARTESIAN_POINT('Ctrl Pts',(-14.7381916416059,54.2402405218879,
-14.1391013081035));
#130559=CARTESIAN_POINT('Ctrl Pts',(-6.32783201705067,53.9565760325528,
-19.4188266920463));
#130560=CARTESIAN_POINT('Ctrl Pts',(3.578523961509,53.6729115432176,-20.1078309249584));
#130561=CARTESIAN_POINT('Ctrl Pts',(12.6388680217749,53.3892470538825,-16.043383707438));
#130562=CARTESIAN_POINT('Ctrl Pts',(18.7114006150979,53.1055825645473,-8.18624684292945));
#130563=CARTESIAN_POINT('Ctrl Pts',(20.3605364075023,52.8219180752122,1.60611038358585));
#130564=CARTESIAN_POINT('Ctrl Pts',(17.1964366226151,52.5382535858769,11.0187886481856));
#130565=CARTESIAN_POINT('Ctrl Pts',(9.96708718002274,52.2545890965418,17.8266162724855));
#130566=CARTESIAN_POINT('Ctrl Pts',(0.381514580940291,51.9709246072066,
20.4202240336472));
#130567=CARTESIAN_POINT('Ctrl Pts',(-9.29424901920701,51.6872601178715,
18.1864792752938));
#130568=CARTESIAN_POINT('Ctrl Pts',(-16.7728468799808,51.4035956285364,
11.6534416476308));
#130569=CARTESIAN_POINT('Ctrl Pts',(-20.2863350982357,51.1199311392012,
2.36552407582162));
#130570=CARTESIAN_POINT('Ctrl Pts',(-19.0041229241428,50.8362666498662,
-7.48160453054787));
#130571=CARTESIAN_POINT('Ctrl Pts',(-13.2293261339785,50.552602160531,-15.5600779385785));
#130572=CARTESIAN_POINT('Ctrl Pts',(-4.32710965711362,50.2689376711959,
-19.9601407045388));
#130573=CARTESIAN_POINT('Ctrl Pts',(5.59803780861646,49.9852731818607,-19.641615712896));
#130574=CARTESIAN_POINT('Ctrl Pts',(14.1998061953725,49.7016086925256,-14.6798024199021));
#130575=CARTESIAN_POINT('Ctrl Pts',(19.4447329190163,49.4179442031904,-6.24767610993663));
#130576=CARTESIAN_POINT('Ctrl Pts',(20.0929145454661,49.1342797138553,3.6614041231438));
#130577=CARTESIAN_POINT('Ctrl Pts',(15.9911205946964,48.8506152245201,12.7049264931452));
#130578=CARTESIAN_POINT('Ctrl Pts',(8.10901731720995,48.566950735185,18.7449975520795));
#130579=CARTESIAN_POINT('Ctrl Pts',(-1.69006192324604,48.2832862458497,
20.3537413212014));
#130580=CARTESIAN_POINT('Ctrl Pts',(-11.0896096352173,47.9996217565146,
17.1508499268804));
#130581=CARTESIAN_POINT('Ctrl Pts',(-17.8675677913534,47.7159572671794,
9.89348858073751));
#130582=CARTESIAN_POINT('Ctrl Pts',(-20.4216235152184,47.4322927778444,
0.297301325713269));
#130583=CARTESIAN_POINT('Ctrl Pts',(-18.1479966891463,47.1486282885093,
-9.36916811923689));
#130584=CARTESIAN_POINT('Ctrl Pts',(-11.5841738917515,46.8649637991741,
-16.8207612883998));
#130585=CARTESIAN_POINT('Ctrl Pts',(-2.2818462878682,46.581299309839,-20.2959176337082));
#130586=CARTESIAN_POINT('Ctrl Pts',(7.55991097974546,46.2976348205038,-18.9731083656324));
#130587=CARTESIAN_POINT('Ctrl Pts',(15.6145013118357,46.0139703311687,-13.16504629154));
#130588=CARTESIAN_POINT('Ctrl Pts',(19.9778153135633,45.7303058418335,-4.24476034339613));
#130589=CARTESIAN_POINT('Ctrl Pts',(19.6183632578549,45.4466413524984,5.67898918457795));
#130590=CARTESIAN_POINT('Ctrl Pts',(14.621119799914,45.1629768631631,14.2602226796174));
#130591=CARTESIAN_POINT('Ctrl Pts',(6.1674359239932,44.8793123738281,19.4703320259092));
#130592=CARTESIAN_POINT('Ctrl Pts',(-3.74423305120258,44.5956478844928,
20.0776446311312));
#130593=CARTESIAN_POINT('Ctrl Pts',(-12.7707633619448,44.3119833951578,
15.9385914756894));
#130594=CARTESIAN_POINT('Ctrl Pts',(-18.7782784907623,44.0283189058226,
8.03164690453235));
#130595=CARTESIAN_POINT('Ctrl Pts',(-20.3465986985498,43.7446544164875,
-1.77398322311195));
#130596=CARTESIAN_POINT('Ctrl Pts',(-17.1049722625451,43.4609899271523,
-11.1602427829002));
#130597=CARTESIAN_POINT('Ctrl Pts',(-9.81972137877189,43.1773254378172,
-17.9082150735074));
#130598=CARTESIAN_POINT('Ctrl Pts',(-0.213083191470515,42.893660948482,
-20.4226758929682));
#130599=CARTESIAN_POINT('Ctrl Pts',(9.443927974472,42.6099964591469,-18.1092053798253));
#130600=CARTESIAN_POINT('Ctrl Pts',(16.868389595499,42.3263319698117,-11.5147091813111));
#130601=CARTESIAN_POINT('Ctrl Pts',(20.3051550357961,42.0426674804766,-2.19812967042301));
#130602=CARTESIAN_POINT('Ctrl Pts',(18.941771135994,41.7590029911413,7.63808885175711));
#130603=CARTESIAN_POINT('Ctrl Pts',(13.1005425677583,41.4753385018062,15.6686591483147));
#130604=CARTESIAN_POINT('Ctrl Pts',(4.16233883973193,41.191674012471,19.9951501734537));
#130605=CARTESIAN_POINT('Ctrl Pts',(-5.75984398126879,40.9080095231359,
19.5947771711538));
#130606=CARTESIAN_POINT('Ctrl Pts',(-14.3203966528292,40.6243450338009,
14.5621885299326));
#130607=CARTESIAN_POINT('Ctrl Pts',(-19.4956000167,40.3406805444657,6.08709085398259));
#130608=CARTESIAN_POINT('Ctrl Pts',(-20.0620332731684,40.0570160551306,
-3.82699830439993));
#130609=CARTESIAN_POINT('Ctrl Pts',(-15.8857913022283,39.7733515657954,
-12.8363830488904));
#130610=CARTESIAN_POINT('Ctrl Pts',(-7.95413990434726,39.4896870764602,
-18.8112400829384));
#130611=CARTESIAN_POINT('Ctrl Pts',(1.85787435431672,39.2060225871252,-20.3391100581702));
#130612=CARTESIAN_POINT('Ctrl Pts',(11.2306861376571,38.92235809779,-17.0588037082239));
#130613=CARTESIAN_POINT('Ctrl Pts',(17.9485578054405,38.6386936084548,-9.74578718088502));
#130614=CARTESIAN_POINT('Ctrl Pts',(20.4233809594614,38.3550291191197,-0.128861433661739));
#130615=CARTESIAN_POINT('Ctrl Pts',(18.0701061018895,38.0713646297846,9.51852722499672));
#130616=CARTESIAN_POINT('Ctrl Pts',(11.4450486506248,37.7877001404493,16.9157310352918));
#130617=CARTESIAN_POINT('Ctrl Pts',(2.11437566954724,37.5040356511143,20.3140471262575));
#130618=CARTESIAN_POINT('Ctrl Pts',(-7.71613682582219,37.2203711617791,
18.9101117769003));
#130619=CARTESIAN_POINT('Ctrl Pts',(-15.7225505275519,36.9367066724439,
13.0358160589347));
#130620=CARTESIAN_POINT('Ctrl Pts',(-20.0121449792825,36.6530421831088,
4.07984654069534));
#130621=CARTESIAN_POINT('Ctrl Pts',(-19.570857878601,36.3693776937737,-5.84060080529386));
#130622=CARTESIAN_POINT('Ctrl Pts',(-14.5030095606927,36.0857132044385,
-14.3803271303707));
#130623=CARTESIAN_POINT('Ctrl Pts',(-6.00664236988544,35.8020487151034,
-19.5205363835633));
#130624=CARTESIAN_POINT('Ctrl Pts',(3.90969868212814,35.5183842257682,-20.0460808931517));
#130625=CARTESIAN_POINT('Ctrl Pts',(12.9017840257226,35.2347197364331,-15.8327206611571));
#130626=CARTESIAN_POINT('Ctrl Pts',(18.8438825892667,34.9510552470979,-7.87649825435995));
#130627=CARTESIAN_POINT('Ctrl Pts',(20.3312738920437,34.6673907577629,1.94173512410548));
#130628=CARTESIAN_POINT('Ctrl Pts',(17.0123483056708,34.3837262684276,11.3009360443548));
#130629=CARTESIAN_POINT('Ctrl Pts',(9.67168075942046,34.1000617790925,17.988600194117));
#130630=CARTESIAN_POINT('Ctrl Pts',(0.0446503983630494,33.8163972897572,
20.4237289590255));
#130631=CARTESIAN_POINT('Ctrl Pts',(-9.59299031791114,33.5327328004222,
18.0307189233321));
#130632=CARTESIAN_POINT('Ctrl Pts',(-16.9627335925823,33.2490683110871,
11.375154844335));
#130633=CARTESIAN_POINT('Ctrl Pts',(-20.3226957496675,32.9654038217519,
2.03066268125984));
#130634=CARTESIAN_POINT('Ctrl Pts',(-18.8779274714526,32.6817393324168,
-7.79420718800329));
#130635=CARTESIAN_POINT('Ctrl Pts',(-12.9712759915485,32.3980748430816,
-15.7758642817733));
#130636=CARTESIAN_POINT('Ctrl Pts',(-3.99643345408108,32.1144103537465,
-20.0294682376252));
#130637=CARTESIAN_POINT('Ctrl Pts',(2.61383238833494,31.9253006941897,-19.7060586818794));
#130638=CARTESIAN_POINT('Ctrl Pts',(5.68750092507729,31.8307458644113,-18.7749514739398));
#130639=CARTESIAN_POINT('Ctrl Pts',(2.35186191061921,55.6539697688606,19.4708707338767));
#130640=CARTESIAN_POINT('Ctrl Pts',(-0.835730517712384,55.5594149390822,
19.855896001685));
#130641=CARTESIAN_POINT('Ctrl Pts',(-7.40052372490683,55.3703052795254,
19.0306629501947));
#130642=CARTESIAN_POINT('Ctrl Pts',(-15.5016983482262,55.0866407901903,
13.2895427859857));
#130643=CARTESIAN_POINT('Ctrl Pts',(-19.9367602075072,54.8029763008551,
4.40842349935545));
#130644=CARTESIAN_POINT('Ctrl Pts',(-19.6594995289409,54.51931181152,-5.51564787213054));
#130645=CARTESIAN_POINT('Ctrl Pts',(-14.7343535237793,54.2356473221848,
-14.1354189980568));
#130646=CARTESIAN_POINT('Ctrl Pts',(-6.32618393068655,53.9519828328497,
-19.4137693747118));
#130647=CARTESIAN_POINT('Ctrl Pts',(3.5775919401194,53.6683183435145,-20.1025941613248));
#130648=CARTESIAN_POINT('Ctrl Pts',(12.6355764578951,53.3846538541794,-16.0392054669125));
#130649=CARTESIAN_POINT('Ctrl Pts',(18.7065275181928,53.1009893648442,-8.18411486591757));
#130650=CARTESIAN_POINT('Ctrl Pts',(20.355233839487,52.8173248755091,1.60569209767359));
#130651=CARTESIAN_POINT('Ctrl Pts',(17.1919580836104,52.5336603861739,11.015918981818));
#130652=CARTESIAN_POINT('Ctrl Pts',(9.9644914139466,52.2499958968388,17.8219736165744));
#130653=CARTESIAN_POINT('Ctrl Pts',(0.381415220757358,51.9663314075036,
20.4149059143575));
#130654=CARTESIAN_POINT('Ctrl Pts',(-9.29182848092971,51.6826669181685,
18.181742898894));
#130655=CARTESIAN_POINT('Ctrl Pts',(-16.7684786616583,51.3990024288333,
11.6504066959607));
#130656=CARTESIAN_POINT('Ctrl Pts',(-20.2810518480289,51.1153379394982,
2.36490801307118));
#130657=CARTESIAN_POINT('Ctrl Pts',(-18.9991736056591,50.8316734501631,
-7.47965606682882));
#130658=CARTESIAN_POINT('Ctrl Pts',(-13.2258807684735,50.5480089608279,
-15.5560255662346));
#130659=CARTESIAN_POINT('Ctrl Pts',(-4.32598273092673,50.2643444714928,
-19.9549424065277));
#130660=CARTESIAN_POINT('Ctrl Pts',(5.59657988960176,49.9806799821576,-19.636500369603));
#130661=CARTESIAN_POINT('Ctrl Pts',(14.1961080839485,49.6970154928225,-14.6759793011752));
#130662=CARTESIAN_POINT('Ctrl Pts',(19.4396688506857,49.4133510034873,-6.24604900305533));
#130663=CARTESIAN_POINT('Ctrl Pts',(20.0876816686406,49.1296865141522,3.66045056925605));
#130664=CARTESIAN_POINT('Ctrl Pts',(15.9869559642162,48.846022024817,12.7016176991295));
#130665=CARTESIAN_POINT('Ctrl Pts',(8.10690545391116,48.5623575354819,18.7401157185831));
#130666=CARTESIAN_POINT('Ctrl Pts',(-1.68962177376686,48.2786930461467,
20.3484405162329));
#130667=CARTESIAN_POINT('Ctrl Pts',(-11.0867215245292,47.9950285568116,
17.1463832635249));
#130668=CARTESIAN_POINT('Ctrl Pts',(-17.8629144703433,47.7113640674764,
9.89091198056374));
#130669=CARTESIAN_POINT('Ctrl Pts',(-20.4163050314229,47.4276995781413,
0.297223898358779));
#130670=CARTESIAN_POINT('Ctrl Pts',(-18.1432703349345,47.1440350888062,
-9.36672806990475));
#130671=CARTESIAN_POINT('Ctrl Pts',(-11.5811569797474,46.860370599471,-16.8163805913277));
#130672=CARTESIAN_POINT('Ctrl Pts',(-2.28125201765766,46.5767061101359,
-20.2906318879902));
#130673=CARTESIAN_POINT('Ctrl Pts',(7.55794212237173,46.2930416208007,-18.9681671243389));
#130674=CARTESIAN_POINT('Ctrl Pts',(15.6104347657974,46.0093771314656,-13.1616176667141));
#130675=CARTESIAN_POINT('Ctrl Pts',(19.9726124124846,45.7257126421304,-4.2436548637517));
#130676=CARTESIAN_POINT('Ctrl Pts',(19.61325397029,45.4420481527953,5.67751018307102));
#130677=CARTESIAN_POINT('Ctrl Pts',(14.617311964133,45.1583836634601,14.256508833694));
#130678=CARTESIAN_POINT('Ctrl Pts',(6.1658297143793,44.874719174125,19.4652612907007));
#130679=CARTESIAN_POINT('Ctrl Pts',(-3.74325792585103,44.5910546847898,
20.0724157311104));
#130680=CARTESIAN_POINT('Ctrl Pts',(-12.7674374217743,44.3073901954547,
15.934440525574));
#130681=CARTESIAN_POINT('Ctrl Pts',(-18.77338798978,44.0237257061195,8.02955519111489));
#130682=CARTESIAN_POINT('Ctrl Pts',(-20.3412997537626,43.7400612167844,
-1.77352121767841));
#130683=CARTESIAN_POINT('Ctrl Pts',(-17.1005175472903,43.4563967274492,
-11.1573362769433));
#130684=CARTESIAN_POINT('Ctrl Pts',(-9.81716399008091,43.1727322381141,
-17.9035511665657));
#130685=CARTESIAN_POINT('Ctrl Pts',(-0.213027697376223,42.8890677487789,
-20.4173571350978));
#130686=CARTESIAN_POINT('Ctrl Pts',(9.44146845513648,42.6054032594438,-18.1044891281869));
#130687=CARTESIAN_POINT('Ctrl Pts',(16.8639964943994,42.3217387701086,-11.5117103602749));
#130688=CARTESIAN_POINT('Ctrl Pts',(20.2998668843451,42.0380742807735,-2.19755720286068));
#130689=CARTESIAN_POINT('Ctrl Pts',(18.9368380559786,41.7544097914383,7.63609963421245));
#130690=CARTESIAN_POINT('Ctrl Pts',(13.0971307418911,41.4707453021032,15.6645784977378));
#130691=CARTESIAN_POINT('Ctrl Pts',(4.16125482544413,41.187080812768,19.9899427577892));
#130692=CARTESIAN_POINT('Ctrl Pts',(-5.75834392242889,40.9034163234329,
19.5896740262063));
#130693=CARTESIAN_POINT('Ctrl Pts',(-14.3166671355611,40.6197518340978,
14.5583960418542));
#130694=CARTESIAN_POINT('Ctrl Pts',(-19.4905227008492,40.3360873447626,
6.08550556895152));
#130695=CARTESIAN_POINT('Ctrl Pts',(-20.056808438875,40.0524228554275,-3.82600162416772));
#130696=CARTESIAN_POINT('Ctrl Pts',(-15.8816541030699,39.7687583660923,
-12.8330400191265));
#130697=CARTESIAN_POINT('Ctrl Pts',(-7.95206837638299,39.4850938767571,
-18.8063409976389));
#130698=CARTESIAN_POINT('Ctrl Pts',(1.85739050078578,39.2014293874221,-20.3338130636791));
#130699=CARTESIAN_POINT('Ctrl Pts',(11.22776128586,38.9177648980869,-17.0543610168275));
#130700=CARTESIAN_POINT('Ctrl Pts',(17.9438833918827,38.6341004087517,-9.74324904716811));
#130701=CARTESIAN_POINT('Ctrl Pts',(20.418062017967,38.3504359194166,-0.128827873771525));
#130702=CARTESIAN_POINT('Ctrl Pts',(18.0654000330317,38.0667714300815,9.51604827748511));
#130703=CARTESIAN_POINT('Ctrl Pts',(11.4420679715514,37.7831069407463,16.911325604874));
#130704=CARTESIAN_POINT('Ctrl Pts',(2.11382501437564,37.4994424514112,20.3087566590058));
#130705=CARTESIAN_POINT('Ctrl Pts',(-7.7141272819496,37.215777962076,18.9051869420536));
#130706=CARTESIAN_POINT('Ctrl Pts',(-15.7184558418048,36.9321134727409,
13.0324210900526));
#130707=CARTESIAN_POINT('Ctrl Pts',(-20.0069331376461,36.6484489834057,
4.07878401019037));
#130708=CARTESIAN_POINT('Ctrl Pts',(-19.5657609629451,36.3647844940706,
-5.83907971461386));
#130709=CARTESIAN_POINT('Ctrl Pts',(-14.4992324850331,36.0811200047354,
-14.3765820052173));
#130710=CARTESIAN_POINT('Ctrl Pts',(-6.00507803595772,35.7974555154003,
-19.515452573347));
#130711=CARTESIAN_POINT('Ctrl Pts',(3.90868046309055,35.5137910260651,-20.0408602135774));
#130712=CARTESIAN_POINT('Ctrl Pts',(12.8984239649587,35.23012653673,-15.8285972830403));
#130713=CARTESIAN_POINT('Ctrl Pts',(18.8389749994973,34.9464620473948,-7.87444694762198));
#130714=CARTESIAN_POINT('Ctrl Pts',(20.3259789448351,34.6627975580598,1.94122943178962));
#130715=CARTESIAN_POINT('Ctrl Pts',(17.0079176999362,34.3791330687245,11.2979928942992));
#130716=CARTESIAN_POINT('Ctrl Pts',(9.66916195122188,34.0954685793894,17.9839153577354));
#130717=CARTESIAN_POINT('Ctrl Pts',(0.0446387187243297,33.8118040900542,
20.4184099158022));
#130718=CARTESIAN_POINT('Ctrl Pts',(-9.59049187580613,33.5281396007191,
18.026023134332));
#130719=CARTESIAN_POINT('Ctrl Pts',(-16.9583161239834,33.244475111384,11.3721923239707));
#130720=CARTESIAN_POINT('Ctrl Pts',(-20.3174026259039,32.9608106220488,
2.03013391545447));
#130721=CARTESIAN_POINT('Ctrl Pts',(-18.8730118246912,32.6771461327137,
-7.79217748683771));
#130722=CARTESIAN_POINT('Ctrl Pts',(-12.9678962068931,32.3934816433785,
-15.7717553590965));
#130723=CARTESIAN_POINT('Ctrl Pts',(-3.9953961133503,32.1098171540434,-20.0242526358475));
#130724=CARTESIAN_POINT('Ctrl Pts',(2.6131573529861,31.9207074944866,-19.7009253634569));
#130725=CARTESIAN_POINT('Ctrl Pts',(5.68601985479465,31.8261526647082,-18.7700623278891));
#130726=CARTESIAN_POINT('Ctrl Pts',(2.35124930762562,55.6493765691575,19.4657990442313));
#130727=CARTESIAN_POINT('Ctrl Pts',(-0.835506991249996,55.5548217393791,
19.8507233170175));
#130728=CARTESIAN_POINT('Ctrl Pts',(-7.39859942014385,55.3657120798223,
19.025705568943));
#130729=CARTESIAN_POINT('Ctrl Pts',(-15.4976584671414,55.0820475904872,
13.2860807705753));
#130730=CARTESIAN_POINT('Ctrl Pts',(-19.931567470506,54.798383101152,4.40727512992858));
#130731=CARTESIAN_POINT('Ctrl Pts',(-19.654377781028,54.5147186118169,-5.51421105245834));
#130732=CARTESIAN_POINT('Ctrl Pts',(-14.7305154059527,54.2310541224818,
-14.13173668801));
#130733=CARTESIAN_POINT('Ctrl Pts',(-6.32453584432243,53.9473896331466,
-19.4087120573774));
#130734=CARTESIAN_POINT('Ctrl Pts',(3.57665991872979,53.6637251438114,-20.0973573976911));
#130735=CARTESIAN_POINT('Ctrl Pts',(12.6322848940153,53.3800606544763,-16.035027226387));
#130736=CARTESIAN_POINT('Ctrl Pts',(18.7016544212876,53.0963961651411,-8.18198288890569));
#130737=CARTESIAN_POINT('Ctrl Pts',(20.3499312714717,52.812731675806,1.60527381176133));
#130738=CARTESIAN_POINT('Ctrl Pts',(17.1874795446057,52.5290671864708,11.0130493154504));
#130739=CARTESIAN_POINT('Ctrl Pts',(9.96189564787046,52.2454026971357,17.8173309606632));
#130740=CARTESIAN_POINT('Ctrl Pts',(0.381315860574426,51.9617382078005,
20.4095877950678));
#130741=CARTESIAN_POINT('Ctrl Pts',(-9.2894079426524,51.6780737184654,18.1770065224941));
#130742=CARTESIAN_POINT('Ctrl Pts',(-16.7641104433357,51.3944092291302,
11.6473717442906));
#130743=CARTESIAN_POINT('Ctrl Pts',(-20.2757685978221,51.1107447397951,
2.36429195032073));
#130744=CARTESIAN_POINT('Ctrl Pts',(-18.9942242871754,50.82708025046,-7.47770760310978));
#130745=CARTESIAN_POINT('Ctrl Pts',(-13.2224354029684,50.5434157611248,
-15.5519731938906));
#130746=CARTESIAN_POINT('Ctrl Pts',(-4.32485580473984,50.2597512717897,
-19.9497441085165));
#130747=CARTESIAN_POINT('Ctrl Pts',(5.59512197058706,49.9760867824545,-19.6313850263099));
#130748=CARTESIAN_POINT('Ctrl Pts',(14.1924099725245,49.6924222931194,-14.6721561824483));
#130749=CARTESIAN_POINT('Ctrl Pts',(19.4346047823551,49.4087578037842,-6.24442189617403));
#130750=CARTESIAN_POINT('Ctrl Pts',(20.0824487918151,49.1250933144491,3.6594970153683));
#130751=CARTESIAN_POINT('Ctrl Pts',(15.982791333736,48.8414288251139,12.6983089051138));
#130752=CARTESIAN_POINT('Ctrl Pts',(8.10479359061236,48.5577643357788,18.7352338850867));
#130753=CARTESIAN_POINT('Ctrl Pts',(-1.68918162428767,48.2740998464436,
20.3431397112644));
#130754=CARTESIAN_POINT('Ctrl Pts',(-11.0838334138411,47.9904353571085,
17.1419166001694));
#130755=CARTESIAN_POINT('Ctrl Pts',(-17.8582611493331,47.7067708677733,
9.88833538038999));
#130756=CARTESIAN_POINT('Ctrl Pts',(-20.4109865476274,47.4231063784382,
0.297146471004289));
#130757=CARTESIAN_POINT('Ctrl Pts',(-18.1385439807228,47.1394418891031,
-9.3642880205726));
#130758=CARTESIAN_POINT('Ctrl Pts',(-11.5781400677432,46.8557773997679,
-16.8119998942556));
#130759=CARTESIAN_POINT('Ctrl Pts',(-2.28065774744712,46.5721129104328,
-20.2853461422722));
#130760=CARTESIAN_POINT('Ctrl Pts',(7.55597326499801,46.2884484210976,-18.9632258830455));
#130761=CARTESIAN_POINT('Ctrl Pts',(15.6063682197591,46.0047839317625,-13.1581890418883));
#130762=CARTESIAN_POINT('Ctrl Pts',(19.967409511406,45.7211194424273,-4.24254938410727));
#130763=CARTESIAN_POINT('Ctrl Pts',(19.6081446827251,45.4374549530922,5.67603118156409));
#130764=CARTESIAN_POINT('Ctrl Pts',(14.6135041283519,45.153790463757,14.2527949877705));
#130765=CARTESIAN_POINT('Ctrl Pts',(6.16422350476539,44.8701259744219,19.4601905554922));
#130766=CARTESIAN_POINT('Ctrl Pts',(-3.74228280049948,44.5864614850867,
20.0671868310897));
#130767=CARTESIAN_POINT('Ctrl Pts',(-12.7641114816037,44.3027969957516,
15.9302895754586));
#130768=CARTESIAN_POINT('Ctrl Pts',(-18.7684974887977,44.0191325064164,
8.02746347769743));
#130769=CARTESIAN_POINT('Ctrl Pts',(-20.3360008089754,43.7354680170813,
-1.77305921224488));
#130770=CARTESIAN_POINT('Ctrl Pts',(-17.0960628320355,43.4518035277461,
-11.1544297709865));
#130771=CARTESIAN_POINT('Ctrl Pts',(-9.81460660138991,43.168139038411,-17.8988872596239));
#130772=CARTESIAN_POINT('Ctrl Pts',(-0.212972203281932,42.8844745490758,
-20.4120383772274));
#130773=CARTESIAN_POINT('Ctrl Pts',(9.43900893580097,42.6008100597407,-18.0997728765485));
#130774=CARTESIAN_POINT('Ctrl Pts',(16.8596033932998,42.3171455704055,-11.5087115392387));
#130775=CARTESIAN_POINT('Ctrl Pts',(20.2945787328941,42.0334810810704,-2.19698473529835));
#130776=CARTESIAN_POINT('Ctrl Pts',(18.9319049759631,41.7498165917352,7.6341104166678));
#130777=CARTESIAN_POINT('Ctrl Pts',(13.093718916024,41.4661521024001,15.6604978471609));
#130778=CARTESIAN_POINT('Ctrl Pts',(4.16017081115633,41.1824876130649,19.9847353421248));
#130779=CARTESIAN_POINT('Ctrl Pts',(-5.75684386358899,40.8988231237298,
19.5845708812588));
#130780=CARTESIAN_POINT('Ctrl Pts',(-14.3129376182929,40.6151586343947,
14.5546035537758));
#130781=CARTESIAN_POINT('Ctrl Pts',(-19.4854453849984,40.3314941450595,
6.08392028392046));
#130782=CARTESIAN_POINT('Ctrl Pts',(-20.0515836045816,40.0478296557244,
-3.8250049439355));
#130783=CARTESIAN_POINT('Ctrl Pts',(-15.8775169039115,39.7641651663892,
-12.8296969893626));
#130784=CARTESIAN_POINT('Ctrl Pts',(-7.94999684841872,39.480500677054,-18.8014419123395));
#130785=CARTESIAN_POINT('Ctrl Pts',(1.85690664725484,39.196836187719,-20.3285160691879));
#130786=CARTESIAN_POINT('Ctrl Pts',(11.2248364340628,38.9131716983838,-17.049918325431));
#130787=CARTESIAN_POINT('Ctrl Pts',(17.9392089783248,38.6295072090486,-9.7407109134512));
#130788=CARTESIAN_POINT('Ctrl Pts',(20.4127430764725,38.3458427197135,-0.128794313881315));
#130789=CARTESIAN_POINT('Ctrl Pts',(18.0606939641738,38.0621782303784,9.51356932997351));
#130790=CARTESIAN_POINT('Ctrl Pts',(11.4390872924781,37.7785137410432,16.9069201744562));
#130791=CARTESIAN_POINT('Ctrl Pts',(2.11327435920404,37.4948492517081,20.3034661917541));
#130792=CARTESIAN_POINT('Ctrl Pts',(-7.712117738077,37.2111847623729,18.9002621072068));
#130793=CARTESIAN_POINT('Ctrl Pts',(-15.7143611560578,36.9275202730378,
13.0290261211706));
#130794=CARTESIAN_POINT('Ctrl Pts',(-20.0017212960097,36.6438557837026,
4.07772147968539));
#130795=CARTESIAN_POINT('Ctrl Pts',(-19.5606640472892,36.3601912943675,
-5.83755862393387));
#130796=CARTESIAN_POINT('Ctrl Pts',(-14.4954554093735,36.0765268050323,
-14.3728368800639));
#130797=CARTESIAN_POINT('Ctrl Pts',(-6.00351370203,35.7928623156972,-19.5103687631306));
#130798=CARTESIAN_POINT('Ctrl Pts',(3.90766224405295,35.509197826362,-20.0356395340032));
#130799=CARTESIAN_POINT('Ctrl Pts',(12.8950639041948,35.2255333370269,-15.8244739049234));
#130800=CARTESIAN_POINT('Ctrl Pts',(18.8340674097279,34.9418688476917,-7.87239564088401));
#130801=CARTESIAN_POINT('Ctrl Pts',(20.3206839976264,34.6582043583567,1.94072373947375));
#130802=CARTESIAN_POINT('Ctrl Pts',(17.0034870942015,34.3745398690214,11.2950497442436));
#130803=CARTESIAN_POINT('Ctrl Pts',(9.6666431430233,34.0908753796863,17.9792305213538));
#130804=CARTESIAN_POINT('Ctrl Pts',(0.04462703908561,33.8072108903511,20.4130908725788));
#130805=CARTESIAN_POINT('Ctrl Pts',(-9.58799343370113,33.523546401016,18.0213273453319));
#130806=CARTESIAN_POINT('Ctrl Pts',(-16.9538986553845,33.2398819116809,
11.3692298036064));
#130807=CARTESIAN_POINT('Ctrl Pts',(-20.3121095021403,32.9562174223457,
2.0296051496491));
#130808=CARTESIAN_POINT('Ctrl Pts',(-18.8680961779298,32.6725529330106,
-7.79014778567214));
#130809=CARTESIAN_POINT('Ctrl Pts',(-12.9645164222377,32.3888884436754,
-15.7676464364197));
#130810=CARTESIAN_POINT('Ctrl Pts',(-3.99435877261951,32.1052239543403,
-20.0190370340698));
#130811=CARTESIAN_POINT('Ctrl Pts',(2.61248231763726,31.9161142947835,-19.6957920450345));
#130812=CARTESIAN_POINT('Ctrl Pts',(5.684538784512,31.8215594650051,-18.7651731818384));
#130813=CARTESIAN_POINT('Ctrl Pts',(2.32499489361428,55.4525251533119,19.2484409165708));
#130814=CARTESIAN_POINT('Ctrl Pts',(-0.825927285719014,55.3579703235335,
19.6290368312674));
#130815=CARTESIAN_POINT('Ctrl Pts',(-7.31612921601654,55.1688606639768,
18.813246372444));
#130816=CARTESIAN_POINT('Ctrl Pts',(-15.3245207063658,54.8851961746416,
13.1377086815575));
#130817=CARTESIAN_POINT('Ctrl Pts',(-19.7090215990246,54.6015316853065,
4.35805929734841));
#130818=CARTESIAN_POINT('Ctrl Pts',(-19.4348742990482,54.3178671959714,
-5.45263306650719));
#130819=CARTESIAN_POINT('Ctrl Pts',(-14.5660246419556,54.0342027066362,
-13.9739234002933));
#130820=CARTESIAN_POINT('Ctrl Pts',(-6.25390357157437,53.750538217301,-19.1919698858997));
#130821=CARTESIAN_POINT('Ctrl Pts',(3.53671614488966,53.4668737279659,-19.8729246705337));
#130822=CARTESIAN_POINT('Ctrl Pts',(12.491217870594,53.1832092386308,-15.8559597752955));
#130823=CARTESIAN_POINT('Ctrl Pts',(18.492807411069,52.8995447492956,-8.0906124455394));
#130824=CARTESIAN_POINT('Ctrl Pts',(20.1226783565312,52.6158802599605,1.58734727266439));
#130825=CARTESIAN_POINT('Ctrl Pts',(16.9955421586899,52.3322157706253,10.8900636139818));
#130826=CARTESIAN_POINT('Ctrl Pts',(9.85064853032163,52.0485512812902,17.6183599930405));
#130827=CARTESIAN_POINT('Ctrl Pts',(0.37705756702019,51.764886791955,20.1816683969376));
#130828=CARTESIAN_POINT('Ctrl Pts',(-9.18567058791066,51.4812223026199,
17.9740189624988));
#130829=CARTESIAN_POINT('Ctrl Pts',(-16.5769010866546,51.1975578132847,
11.5173023870012));
#130830=CARTESIAN_POINT('Ctrl Pts',(-20.0493435889592,50.9138933239496,
2.33788926101594));
#130831=CARTESIAN_POINT('Ctrl Pts',(-18.782110637875,50.6302288346144,-7.39420201515054));
#130832=CARTESIAN_POINT('Ctrl Pts',(-13.0747768813237,50.3465643452793,
-15.3783000934356));
#130833=CARTESIAN_POINT('Ctrl Pts',(-4.27655896815896,50.0628998559441,
-19.7269599080372));
#130834=CARTESIAN_POINT('Ctrl Pts',(5.53263972709995,49.779235366609,-19.4121560280371));
#130835=CARTESIAN_POINT('Ctrl Pts',(14.0339194829231,49.4955708772738,-14.5083082370103));
#130836=CARTESIAN_POINT('Ctrl Pts',(19.2175732824715,49.2119063879387,-6.17468874411822));
#130837=CARTESIAN_POINT('Ctrl Pts',(19.8581826421499,48.9282418986035,3.61863042017902));
#130838=CARTESIAN_POINT('Ctrl Pts',(15.8043071702995,48.6445774092684,12.5565034472994));
#130839=CARTESIAN_POINT('Ctrl Pts',(8.01428516352118,48.3609129199332,18.5260124495264));
#130840=CARTESIAN_POINT('Ctrl Pts',(-1.67031807517956,48.0772484305981,
20.1159623554698));
#130841=CARTESIAN_POINT('Ctrl Pts',(-10.9600572414944,47.7935839412629,
16.9504881706475));
#130842=CARTESIAN_POINT('Ctrl Pts',(-17.6588331060421,47.5099194519278,
9.77790965865729));
#130843=CARTESIAN_POINT('Ctrl Pts',(-20.18305152782,47.2262549625926,0.293828155811846));
#130844=CARTESIAN_POINT('Ctrl Pts',(-17.9359859430751,46.9425904732575,
-9.25971447776634));
#130845=CARTESIAN_POINT('Ctrl Pts',(-11.4488438389931,46.6589259839223,
-16.6242557340227));
#130846=CARTESIAN_POINT('Ctrl Pts',(-2.2551890241383,46.3752614945872,-20.0588141829296));
#130847=CARTESIAN_POINT('Ctrl Pts',(7.47159366326693,46.0915970052521,-18.7514583990392));
#130848=CARTESIAN_POINT('Ctrl Pts',(15.4320876752591,45.8079325159169,-13.0112479779224));
#130849=CARTESIAN_POINT('Ctrl Pts',(19.7444280366068,45.5242680265818,-4.19517168506042));
#130850=CARTESIAN_POINT('Ctrl Pts',(19.3891752156577,45.2406035372466,5.61264540269537));
#130851=CARTESIAN_POINT('Ctrl Pts',(14.4503111663073,44.9569390479115,14.0936301624802));
#130852=CARTESIAN_POINT('Ctrl Pts',(6.09538594988381,44.6732745585763,19.2428733322712));
#130853=CARTESIAN_POINT('Ctrl Pts',(-3.70049171400454,44.3896100692412,
19.8430911159138));
#130854=CARTESIAN_POINT('Ctrl Pts',(-12.6215711885806,44.105945579906,15.7523917133707));
#130855=CARTESIAN_POINT('Ctrl Pts',(-18.5589045895573,43.8222810905709,
7.93781861694916));
#130856=CARTESIAN_POINT('Ctrl Pts',(-20.1089031752381,43.5386166012357,
-1.75325897937906));
#130857=CARTESIAN_POINT('Ctrl Pts',(-16.9051464639723,43.2549521119006,
-11.02986522998));
#130858=CARTESIAN_POINT('Ctrl Pts',(-9.70500422891889,42.9712876225654,
-17.6990055335474));
#130859=CARTESIAN_POINT('Ctrl Pts',(-0.210593884955166,42.6876231332303,
-20.1840916113531));
#130860=CARTESIAN_POINT('Ctrl Pts',(9.33360096427893,42.4039586438951,-17.8976478063316));
#130861=CARTESIAN_POINT('Ctrl Pts',(16.6713276318887,42.12029415456,-11.3801906376871));
#130862=CARTESIAN_POINT('Ctrl Pts',(20.0679436707092,41.8366296652248,-2.17245041119846));
#130863=CARTESIAN_POINT('Ctrl Pts',(18.7204872610169,41.5529651758897,7.54885823618261));
#130864=CARTESIAN_POINT('Ctrl Pts',(12.9474978074302,41.2693006865546,15.4856128224382));
#130865=CARTESIAN_POINT('Ctrl Pts',(4.11371305596487,40.9856361972194,19.7615603850772));
#130866=CARTESIAN_POINT('Ctrl Pts',(-5.69255562759324,40.7019717078843,
19.3658646692227));
#130867=CARTESIAN_POINT('Ctrl Pts',(-14.1531011639442,40.4183072185491,
14.3920683504143));
#130868=CARTESIAN_POINT('Ctrl Pts',(-19.2678461342498,40.134642729214,6.01597949687477));
#130869=CARTESIAN_POINT('Ctrl Pts',(-19.8276621348665,39.8509782398788,
-3.78229007684054));
#130870=CARTESIAN_POINT('Ctrl Pts',(-15.7002083685513,39.5673137505437,
-12.686424285195));
#130871=CARTESIAN_POINT('Ctrl Pts',(-7.8612170785216,39.2836492612085,-18.5914811137912));
#130872=CARTESIAN_POINT('Ctrl Pts',(1.83617006735736,38.9999847718734,-20.1015020195678));
#130873=CARTESIAN_POINT('Ctrl Pts',(11.0994856427547,38.7163202825382,-16.859517265584));
#130874=CARTESIAN_POINT('Ctrl Pts',(17.7388769687032,38.4326557932031,-9.63193375415516));
#130875=CARTESIAN_POINT('Ctrl Pts',(20.1847884409948,38.148991303868,-0.12735603287229));
#130876=CARTESIAN_POINT('Ctrl Pts',(17.8590052988363,37.8653268145328,9.4073287223333));
#130877=CARTESIAN_POINT('Ctrl Pts',(11.3113439036215,37.5816623251977,16.7181160136924));
#130878=CARTESIAN_POINT('Ctrl Pts',(2.08967485184964,37.2979978358625,20.0767318809684));
#130879=CARTESIAN_POINT('Ctrl Pts',(-7.62599442925154,37.0143333465273,
18.6891977566313));
#130880=CARTESIAN_POINT('Ctrl Pts',(-15.5388746240397,36.7306688571922,
12.8835274547979));
#130881=CARTESIAN_POINT('Ctrl Pts',(-19.7783566544479,36.447004367857,4.03218445804355));
#130882=CARTESIAN_POINT('Ctrl Pts',(-19.3422248048934,36.163339878522,-5.77236902336261));
#130883=CARTESIAN_POINT('Ctrl Pts',(-14.3335807382467,35.8796753891867,
-14.2123315163459));
#130884=CARTESIAN_POINT('Ctrl Pts',(-5.93647081941352,35.5960108998517,
-19.2924911824296));
#130885=CARTESIAN_POINT('Ctrl Pts',(3.86402428529894,35.3123464105164,-19.8118961236782));
#130886=CARTESIAN_POINT('Ctrl Pts',(12.7510613000282,35.0286819211814,-15.6477576999141));
#130887=CARTESIAN_POINT('Ctrl Pts',(18.6237421338962,34.7450174318461,-7.78448249497116));
#130888=CARTESIAN_POINT('Ctrl Pts',(20.093757688683,34.4613529425111,1.91905121165081));
#130889=CARTESIAN_POINT('Ctrl Pts',(16.813603991288,34.1776884531758,11.1689147418606));
#130890=CARTESIAN_POINT('Ctrl Pts',(9.55869422022682,33.8940239638408,17.778451819285));
#130891=CARTESIAN_POINT('Ctrl Pts',(0.0441264831404723,33.6103594745056,
20.1851318772931));
#130892=CARTESIAN_POINT('Ctrl Pts',(-9.48091734348675,33.3266949851705,
17.8200792453289));
#130893=CARTESIAN_POINT('Ctrl Pts',(-16.7645785725748,33.0430304958353,
11.2422646451366));
#130894=CARTESIAN_POINT('Ctrl Pts',(-20.0852613408449,32.7593660065002,
2.0069437579902));
#130895=CARTESIAN_POINT('Ctrl Pts',(-18.6574256024406,32.475701517165,-7.70316059286179));
#130896=CARTESIAN_POINT('Ctrl Pts',(-12.8196685084334,32.1920370278299,
-15.5915497502714));
#130897=CARTESIAN_POINT('Ctrl Pts',(-3.94990131272888,31.9083725384947,
-19.7955112435984));
#130898=CARTESIAN_POINT('Ctrl Pts',(2.58355223125832,31.7192628789379,-19.4757926840709));
#130899=CARTESIAN_POINT('Ctrl Pts',(5.62106434382722,31.6247080491596,-18.5556383510944));
#130900=CARTESIAN_POINT('Ctrl Pts',(2.29623240287978,54.9887272875339,19.0103186286308));
#130901=CARTESIAN_POINT('Ctrl Pts',(-0.815983788566323,54.8941724577555,
19.3862392958837));
#130902=CARTESIAN_POINT('Ctrl Pts',(-7.22546411714879,54.7050627981988,
18.5805245364269));
#130903=CARTESIAN_POINT('Ctrl Pts',(-15.1350380983662,54.4213983088636,
12.9752015336346));
#130904=CARTESIAN_POINT('Ctrl Pts',(-19.4651871309031,54.1377338195285,
4.30414963445148));
#130905=CARTESIAN_POINT('Ctrl Pts',(-19.1944890608874,53.8540693301933,
-5.38518456035737));
#130906=CARTESIAN_POINT('Ctrl Pts',(-14.3858367459639,53.5704048408582,
-13.8010697766533));
#130907=CARTESIAN_POINT('Ctrl Pts',(-6.17654920598262,53.286740351523,-18.9545697240664));
#130908=CARTESIAN_POINT('Ctrl Pts',(3.4929702879451,53.0030758621879,-19.6271015565293));
#130909=CARTESIAN_POINT('Ctrl Pts',(12.3367033313028,52.7194113728527,-15.6598253868265));
#130910=CARTESIAN_POINT('Ctrl Pts',(18.26405653133,52.4357468835176,-7.99053357547642));
#130911=CARTESIAN_POINT('Ctrl Pts',(19.8737654420741,52.1520823941824,1.56771218797512));
#130912=CARTESIAN_POINT('Ctrl Pts',(16.7853116203566,51.8684179048472,10.7553561877176));
#130913=CARTESIAN_POINT('Ctrl Pts',(9.7287983418804,51.5847534155121,17.4004251975624));
#130914=CARTESIAN_POINT('Ctrl Pts',(0.372393496635935,51.301088926177,19.9320260995471));
#130915=CARTESIAN_POINT('Ctrl Pts',(-9.07204611197383,51.0174244368418,
17.7516847503357));
#130916=CARTESIAN_POINT('Ctrl Pts',(-16.3718488697615,50.7337599475067,
11.3748361765261));
#130917=CARTESIAN_POINT('Ctrl Pts',(-19.8013381235903,50.4500954581715,
2.30897014357578));
#130918=CARTESIAN_POINT('Ctrl Pts',(-18.5497805262892,50.1664309688364,
-7.30273754707229));
#130919=CARTESIAN_POINT('Ctrl Pts',(-12.9130450944124,49.8827664795012,
-15.1880742871875));
#130920=CARTESIAN_POINT('Ctrl Pts',(-4.22365898036825,49.5991019901661,
-19.4829422448911));
#130921=CARTESIAN_POINT('Ctrl Pts',(5.46420232823439,49.3154375008309,-19.1720324117574));
#130922=CARTESIAN_POINT('Ctrl Pts',(13.8603233358139,49.0317730114958,-14.3288440170322));
#130923=CARTESIAN_POINT('Ctrl Pts',(18.979856607036,48.7481085221606,-6.0983093564561));
#130924=CARTESIAN_POINT('Ctrl Pts',(19.6125417859329,48.4644440328255,3.57386884803818));
#130925=CARTESIAN_POINT('Ctrl Pts',(15.6088117608643,48.1807795434903,12.4011825745913));
#130926=CARTESIAN_POINT('Ctrl Pts',(7.91515041865896,47.8971150541552,18.2968502123193));
#130927=CARTESIAN_POINT('Ctrl Pts',(-1.64965664963515,47.6134505648201,
19.8671328272861));
#130928=CARTESIAN_POINT('Ctrl Pts',(-10.8244840173986,47.3297860754849,
16.7408147829438));
#130929=CARTESIAN_POINT('Ctrl Pts',(-17.440397664954,47.0461215861498,9.65695931067027));
#130930=CARTESIAN_POINT('Ctrl Pts',(-19.9333921230027,46.7624570968146,
0.290193573479362));
#130931=CARTESIAN_POINT('Ctrl Pts',(-17.7141221892633,46.4787926074795,
-9.14517407726722));
#130932=CARTESIAN_POINT('Ctrl Pts',(-11.3072244443864,46.1951281181443,
-16.4186177616698));
#130933=CARTESIAN_POINT('Ctrl Pts',(-2.22729288817802,45.9114636288091,
-19.8106915636451));
#130934=CARTESIAN_POINT('Ctrl Pts',(7.3791718793543,45.6277991394741,-18.519507450646));
#130935=CARTESIAN_POINT('Ctrl Pts',(15.2411965298458,45.3441346501388,-12.8503020267311));
#130936=CARTESIAN_POINT('Ctrl Pts',(19.5001942969629,45.0604701608038,-4.14327843866249));
#130937=CARTESIAN_POINT('Ctrl Pts',(19.149335866412,44.7768056714686,5.54321835353227));
#130938=CARTESIAN_POINT('Ctrl Pts',(14.2715643558846,44.4931411821334,13.919295408728));
#130939=CARTESIAN_POINT('Ctrl Pts',(6.01998751836924,44.2094766927983,19.0048437014954));
#130940=CARTESIAN_POINT('Ctrl Pts',(-3.65471753770749,43.9258122034632,
19.5976369381404));
#130941=CARTESIAN_POINT('Ctrl Pts',(-12.4654454438462,43.642147714128,15.5575384854444));
#130942=CARTESIAN_POINT('Ctrl Pts',(-18.3293354846332,43.3584832247928,
7.8396297445323));
#130943=CARTESIAN_POINT('Ctrl Pts',(-19.860160967385,43.0748187354577,-1.73157159515585));
#130944=CARTESIAN_POINT('Ctrl Pts',(-16.6960339420766,42.7911542461225,
-10.8934284981642));
#130945=CARTESIAN_POINT('Ctrl Pts',(-9.58495570324397,42.5074897567875,
-17.4800731693675));
#130946=CARTESIAN_POINT('Ctrl Pts',(-0.207988890170126,42.2238252674523,
-19.9344193409579));
#130947=CARTESIAN_POINT('Ctrl Pts',(9.21814660603553,41.9401607781171,-17.6762582858823));
#130948=CARTESIAN_POINT('Ctrl Pts',(16.4651073916866,41.656496288782,-11.2394204663684));
#130949=CARTESIAN_POINT('Ctrl Pts',(19.8197081218965,41.3728317994468,-2.14557773161848));
#130950=CARTESIAN_POINT('Ctrl Pts',(18.4889194180165,41.0891673101117,7.4554807084241));
#130951=CARTESIAN_POINT('Ctrl Pts',(12.7873404302362,40.8055028207765,15.2940595840619));
#130952=CARTESIAN_POINT('Ctrl Pts',(4.06282743286065,40.5218383314414,19.5171147224783));
#130953=CARTESIAN_POINT('Ctrl Pts',(-5.62214010851725,40.2381738421062,
19.1263136657279));
#130954=CARTESIAN_POINT('Ctrl Pts',(-13.9780307684675,39.9545093527711,
14.2140419893612));
#130955=CARTESIAN_POINT('Ctrl Pts',(-19.0295075960294,39.670844863436,5.9415633037382));
#130956=CARTESIAN_POINT('Ctrl Pts',(-19.5823988098096,39.3871803741007,
-3.73550407482647));
#130957=CARTESIAN_POINT('Ctrl Pts',(-15.5060006358226,39.1035158847657,
-12.5294963235376));
#130958=CARTESIAN_POINT('Ctrl Pts',(-7.7639757483737,38.8198513954304,-18.3615090452395));
#130959=CARTESIAN_POINT('Ctrl Pts',(1.81345709327477,38.5361869060954,-19.852851362199));
#130960=CARTESIAN_POINT('Ctrl Pts',(10.962187723492,38.2525224167602,-16.6509691656962));
#130961=CARTESIAN_POINT('Ctrl Pts',(17.5194514046147,37.9688579274251,-9.51278909236338));
#130962=CARTESIAN_POINT('Ctrl Pts',(19.935107551027,37.6851934380899,-0.125780669925069));
#130963=CARTESIAN_POINT('Ctrl Pts',(17.6380937766636,37.4015289487548,9.29096236976086));
#130964=CARTESIAN_POINT('Ctrl Pts',(11.1714253496994,37.1178644594196,16.5113170126989));
#130965=CARTESIAN_POINT('Ctrl Pts',(2.06382608535784,36.8341999700845,19.8283876240797));
#130966=CARTESIAN_POINT('Ctrl Pts',(-7.53166274505675,36.5505354807493,
18.4580169572718));
#130967=CARTESIAN_POINT('Ctrl Pts',(-15.3466625514509,36.2668709914142,
12.7241613749335));
#130968=CARTESIAN_POINT('Ctrl Pts',(-19.5337032236605,35.983206502079,3.98230732426164));
#130969=CARTESIAN_POINT('Ctrl Pts',(-19.1029662256092,35.6995420127439,
-5.70096623318445));
#130970=CARTESIAN_POINT('Ctrl Pts',(-14.1562778449197,35.4158775234087,
-14.0365284538077));
#130971=CARTESIAN_POINT('Ctrl Pts',(-5.86303814848935,35.1322130340736,
-19.0538477951946));
#130972=CARTESIAN_POINT('Ctrl Pts',(3.81622728966013,34.8485485447384,-19.5668278119631));
#130973=CARTESIAN_POINT('Ctrl Pts',(12.5933337176237,34.5648840554033,-15.4541987857508));
#130974=CARTESIAN_POINT('Ctrl Pts',(18.3933711571661,34.2812195660681,-7.68819031969704));
#130975=CARTESIAN_POINT('Ctrl Pts',(19.8452025226348,33.9975550767331,1.89531295213031));
#130976=CARTESIAN_POINT('Ctrl Pts',(16.6056244330345,33.7138905873978,11.0307581330315));
#130977=CARTESIAN_POINT('Ctrl Pts',(9.44045430743507,33.4302260980627,17.5585364623509));
#130978=CARTESIAN_POINT('Ctrl Pts',(0.0435830510866937,33.1465616087275,
19.9354472601053));
#130979=CARTESIAN_POINT('Ctrl Pts',(-9.36364550039437,32.8628971193925,
17.5996481914089));
#130980=CARTESIAN_POINT('Ctrl Pts',(-16.5571953167351,32.5792326300572,
11.1032026508149));
#130981=CARTESIAN_POINT('Ctrl Pts',(-19.8368305482356,32.2955681407222,
1.98211423944718));
#130982=CARTESIAN_POINT('Ctrl Pts',(-18.4265999691035,32.0119036513869,
-7.60786617228895));
#130983=CARTESIAN_POINT('Ctrl Pts',(-12.6611685974154,31.7282391620518,
-15.3987026344836));
#130984=CARTESIAN_POINT('Ctrl Pts',(-3.90087927873828,31.4445746727167,
-19.5506103385464));
#130985=CARTESIAN_POINT('Ctrl Pts',(2.55132695173345,31.2554650131599,-19.2349378570825));
#130986=CARTESIAN_POINT('Ctrl Pts',(5.55152620782898,31.1609101833815,-18.3260867174061));
#130987=CARTESIAN_POINT('Ctrl Pts',(2.30651117940881,54.2861781151759,19.095415771535));
#130988=CARTESIAN_POINT('Ctrl Pts',(-0.819544023557087,54.1916232853975,
19.4730080355294));
#130989=CARTESIAN_POINT('Ctrl Pts',(-7.25786099066229,54.0025136258408,
18.6636921445274));
#130990=CARTESIAN_POINT('Ctrl Pts',(-15.2027553932093,53.7188491365056,
13.0332767668349));
#130991=CARTESIAN_POINT('Ctrl Pts',(-19.5523252673849,53.4351846471705,
4.32341528536645));
#130992=CARTESIAN_POINT('Ctrl Pts',(-19.2803959783241,53.1515201578353,
-5.40928860470038));
#130993=CARTESIAN_POINT('Ctrl Pts',(-14.4502302294709,52.8678556685001,
-13.8628424617997));
#130994=CARTESIAN_POINT('Ctrl Pts',(-6.20419344545305,52.584191179165,-19.0394093823357));
#130995=CARTESIAN_POINT('Ctrl Pts',(3.50860379932289,52.3005266898299,-19.7149513312436));
#130996=CARTESIAN_POINT('Ctrl Pts',(12.3919221404827,52.0168622004947,-15.7299179049459));
#130997=CARTESIAN_POINT('Ctrl Pts',(18.3458052169007,51.7331977111596,-8.02629874805898));
#130998=CARTESIAN_POINT('Ctrl Pts',(19.9627194082814,51.4495332218244,1.57472917578388));
#130999=CARTESIAN_POINT('Ctrl Pts',(16.8604416826627,51.1658687324893,10.8034965618895));
#131000=CARTESIAN_POINT('Ctrl Pts',(9.77234392496671,50.8822042431541,17.4783085254085));
#131001=CARTESIAN_POINT('Ctrl Pts',(0.374060295795806,50.598539753819,20.0212407328584));
#131002=CARTESIAN_POINT('Ctrl Pts',(-9.11265207573848,50.3148752644838,
17.8311402970578));
#131003=CARTESIAN_POINT('Ctrl Pts',(-16.4451283519559,50.0312107751487,
11.4257493064833));
#131004=CARTESIAN_POINT('Ctrl Pts',(-19.8899678026295,49.7475462858135,
2.31930496458734));
#131005=CARTESIAN_POINT('Ctrl Pts',(-18.6328083061265,49.4638817964784,
-7.33542419140319));
#131006=CARTESIAN_POINT('Ctrl Pts',(-12.9708431608012,49.1802173071432,
-15.2560552573004));
#131007=CARTESIAN_POINT('Ctrl Pts',(-4.24256384168543,48.8965528178081,
-19.5701468034783));
#131008=CARTESIAN_POINT('Ctrl Pts',(5.48865979200988,48.612888328473,-19.2578453553527));
#131009=CARTESIAN_POINT('Ctrl Pts',(13.9223613669416,48.3292238391378,-14.392979120547));
#131010=CARTESIAN_POINT('Ctrl Pts',(19.0648093825124,48.0455593498027,-6.125605047679));
#131011=CARTESIAN_POINT('Ctrl Pts',(19.700326424804,47.7618948604675,3.58986528489379));
#131012=CARTESIAN_POINT('Ctrl Pts',(15.6786759283413,47.4782303711324,12.4566895734256));
#131013=CARTESIAN_POINT('Ctrl Pts',(7.95057818874294,47.1945658817972,18.3787458893891));
#131014=CARTESIAN_POINT('Ctrl Pts',(-1.65704042042933,46.9109013924621,
19.9560570014168));
#131015=CARTESIAN_POINT('Ctrl Pts',(-10.8729338017748,46.6272369031269,
16.8157457325575));
#131016=CARTESIAN_POINT('Ctrl Pts',(-17.518459908376,46.3435724137918,9.70018331983056));
#131017=CARTESIAN_POINT('Ctrl Pts',(-20.0226128700314,46.0599079244566,
0.291492463665673));
#131018=CARTESIAN_POINT('Ctrl Pts',(-17.7934096083299,45.7762434351215,
-9.18610736437879));
#131019=CARTESIAN_POINT('Ctrl Pts',(-11.3578349478834,45.4925789457863,
-16.4921065754567));
#131020=CARTESIAN_POINT('Ctrl Pts',(-2.23726212643448,45.2089144564512,
-19.89936310984));
#131021=CARTESIAN_POINT('Ctrl Pts',(7.41220063951033,44.9252499671161,-18.6023997290475));
#131022=CARTESIAN_POINT('Ctrl Pts',(15.3094152721255,44.6415854777809,-12.9078192590863));
#131023=CARTESIAN_POINT('Ctrl Pts',(19.5874760747776,44.3579209884458,-4.16182352096272));
#131024=CARTESIAN_POINT('Ctrl Pts',(19.2350472215369,44.0742564991106,5.56802948850576));
#131025=CARTESIAN_POINT('Ctrl Pts',(14.3354430788454,43.7905920097754,13.9815973956057));
#131026=CARTESIAN_POINT('Ctrl Pts',(6.04693264542922,43.5069275204403,19.0899083177805));
#131027=CARTESIAN_POINT('Ctrl Pts',(-3.67107584877064,43.2232630311051,
19.685354863761));
#131028=CARTESIAN_POINT('Ctrl Pts',(-12.5212400796854,42.93959854177,15.6271731566047));
#131029=CARTESIAN_POINT('Ctrl Pts',(-18.411376563963,42.6559340524348,7.87471948831073));
#131030=CARTESIAN_POINT('Ctrl Pts',(-19.9490539358611,42.3722695630997,
-1.73932201266128));
#131031=CARTESIAN_POINT('Ctrl Pts',(-16.770764455154,42.0886050737645,-10.9421868741751));
#131032=CARTESIAN_POINT('Ctrl Pts',(-9.62785742828906,41.8049405844294,
-17.5583129981261));
#131033=CARTESIAN_POINT('Ctrl Pts',(-0.208919836796794,41.5212760950943,
-20.0236446857564));
#131034=CARTESIAN_POINT('Ctrl Pts',(9.25940651410001,41.2376116057591,-17.7553762282377));
#131035=CARTESIAN_POINT('Ctrl Pts',(16.5388042904544,40.953947116424,-11.2897274830562));
#131036=CARTESIAN_POINT('Ctrl Pts',(19.9084200257014,40.6702826270888,-2.15518121740963));
#131037=CARTESIAN_POINT('Ctrl Pts',(18.5716747860965,40.3866181377537,7.48885102262636));
#131038=CARTESIAN_POINT('Ctrl Pts',(12.8445758500108,40.1029536484185,15.3625149384123));
#131039=CARTESIAN_POINT('Ctrl Pts',(4.08101242096352,39.8192891590834,19.6044722351703));
#131040=CARTESIAN_POINT('Ctrl Pts',(-5.64730449284705,39.5356246697482,
19.2119219747716));
#131041=CARTESIAN_POINT('Ctrl Pts',(-14.0405956515267,39.2519601804131,
14.2776632454304));
#131042=CARTESIAN_POINT('Ctrl Pts',(-19.1146826065254,38.968295691078,5.96815740840464));
#131043=CARTESIAN_POINT('Ctrl Pts',(-19.6700485304213,38.6846312017428,
-3.75222398190641));
#131044=CARTESIAN_POINT('Ctrl Pts',(-15.5754046264532,38.4009667124077,
-12.5855776475278));
#131045=CARTESIAN_POINT('Ctrl Pts',(-7.79872686910231,38.1173022230725,
-18.4436941316252));
#131046=CARTESIAN_POINT('Ctrl Pts',(1.82157402568654,37.8336377337374,-19.9417116132913));
#131047=CARTESIAN_POINT('Ctrl Pts',(11.0112538619422,37.5499732444022,-16.7254979713585));
#131048=CARTESIAN_POINT('Ctrl Pts',(17.5978674881561,37.2663087550671,-9.55536780369744));
#131049=CARTESIAN_POINT('Ctrl Pts',(20.0243359762019,36.9826442657319,-0.126343657163793));
#131050=CARTESIAN_POINT('Ctrl Pts',(17.7170408968388,36.6989797763968,9.33254819711234));
#131051=CARTESIAN_POINT('Ctrl Pts',(11.2214280239995,36.4153152870616,16.5852207431317));
#131052=CARTESIAN_POINT('Ctrl Pts',(2.0730636554624,36.1316507977265,19.917138376873));
#131053=CARTESIAN_POINT('Ctrl Pts',(-7.56537404599768,35.8479863083913,
18.5406340076227));
#131054=CARTESIAN_POINT('Ctrl Pts',(-15.4153533533233,35.5643218190562,
12.7811140088841));
#131055=CARTESIAN_POINT('Ctrl Pts',(-19.6211349863809,35.280657329721,4.00013190868774));
#131056=CARTESIAN_POINT('Ctrl Pts',(-19.1884700311734,34.9969928403859,
-5.72648343847778));
#131057=CARTESIAN_POINT('Ctrl Pts',(-14.219640555188,34.7133283510507,-14.0993551699416));
#131058=CARTESIAN_POINT('Ctrl Pts',(-5.88928077243528,34.4296638617156,
-19.1391317496443));
#131059=CARTESIAN_POINT('Ctrl Pts',(3.83330849634148,34.1459993723804,-19.6544078404778));
#131060=CARTESIAN_POINT('Ctrl Pts',(12.6497008000794,33.8623348830454,-15.5233709085905));
#131061=CARTESIAN_POINT('Ctrl Pts',(18.4756988050768,33.5786703937101,-7.72260224026285));
#131062=CARTESIAN_POINT('Ctrl Pts',(19.9340286405109,33.2950059043751,1.90379628903132));
#131063=CARTESIAN_POINT('Ctrl Pts',(16.6799500739787,33.0113414150398,11.0801311444916));
#131064=CARTESIAN_POINT('Ctrl Pts',(9.48270965901884,32.7276769257048,17.6371275766456));
#131065=CARTESIAN_POINT('Ctrl Pts',(0.0437773165171389,32.4440124363696,
20.0246770301167));
#131066=CARTESIAN_POINT('Ctrl Pts',(-9.40555504064084,32.1603479470344,
17.6784235811412));
#131067=CARTESIAN_POINT('Ctrl Pts',(-16.6313076075072,31.8766834576993,
11.1528992674491));
#131068=CARTESIAN_POINT('Ctrl Pts',(-19.9256126938554,31.5930189683641,
1.99098745962569));
#131069=CARTESIAN_POINT('Ctrl Pts',(-18.5090891610392,31.309354479029,-7.64192132385965));
#131070=CARTESIAN_POINT('Ctrl Pts',(-12.71781356794,31.0256899896938,-15.4676207891775));
#131071=CARTESIAN_POINT('Ctrl Pts',(-3.91839426586458,30.7420255003587,
-19.6381296717053));
#131072=CARTESIAN_POINT('Ctrl Pts',(2.56283670588982,30.5529158408019,-19.3210134924979));
#131073=CARTESIAN_POINT('Ctrl Pts',(5.57637687068598,30.4583610110235,-18.4081209878848));
#131074=CARTESIAN_POINT('Ctrl Pts',(2.33374636495171,53.9527937446315,19.3208936257936));
#131075=CARTESIAN_POINT('Ctrl Pts',(-0.829248422667396,53.8582389148531,
19.7029477756138));
#131076=CARTESIAN_POINT('Ctrl Pts',(-7.34354585410623,53.6691292552963,
18.8840738821721));
#131077=CARTESIAN_POINT('Ctrl Pts',(-15.3822785181642,53.3854647659611,
13.1871750649224));
#131078=CARTESIAN_POINT('Ctrl Pts',(-19.7831968630274,53.101800276626,4.37446637135565));
#131079=CARTESIAN_POINT('Ctrl Pts',(-19.5080623893974,52.8181357872909,
-5.47316184725222));
#131080=CARTESIAN_POINT('Ctrl Pts',(-14.6208587530193,52.5344712979557,
-14.0265360699875));
#131081=CARTESIAN_POINT('Ctrl Pts',(-6.27745355195996,52.2508068086206,
-19.2642282553663));
#131082=CARTESIAN_POINT('Ctrl Pts',(3.55003392220998,51.9671423192855,-19.9477470874941));
#131083=CARTESIAN_POINT('Ctrl Pts',(12.5382468409166,51.6834778299502,-15.9156580482648));
#131084=CARTESIAN_POINT('Ctrl Pts',(18.5624340365284,51.3998133406152,-8.12107393801096));
#131085=CARTESIAN_POINT('Ctrl Pts',(20.1984407894748,51.11614885128,1.59332370701814));
#131086=CARTESIAN_POINT('Ctrl Pts',(17.0595311629746,50.8324843619448,10.9310651261251));
#131087=CARTESIAN_POINT('Ctrl Pts',(9.88773654793256,50.5488198726097,17.6846938123581));
#131088=CARTESIAN_POINT('Ctrl Pts',(0.378477234066722,50.2651553832745,
20.2576531693827));
#131089=CARTESIAN_POINT('Ctrl Pts',(-9.220255013537,49.9814908939394,18.0416918499919));
#131090=CARTESIAN_POINT('Ctrl Pts',(-16.6393137622057,49.6978264046042,
11.5606654822436));
#131091=CARTESIAN_POINT('Ctrl Pts',(-20.1248301583836,49.4141619152691,
2.34669150600064));
#131092=CARTESIAN_POINT('Ctrl Pts',(-18.8528260196953,49.1304974259339,
-7.42204147604143));
#131093=CARTESIAN_POINT('Ctrl Pts',(-13.1240039304488,48.8468329365988,
-15.4361999968561));
#131094=CARTESIAN_POINT('Ctrl Pts',(-4.29266038004229,48.5631684472636,
-19.8012326864051));
#131095=CARTESIAN_POINT('Ctrl Pts',(5.55347033258617,48.2795039579286,-19.4852435574115));
#131096=CARTESIAN_POINT('Ctrl Pts',(14.0867577407393,47.9958394685933,-14.5629325869872));
#131097=CARTESIAN_POINT('Ctrl Pts',(19.2899282001191,47.7121749792582,-6.19793668959756));
#131098=CARTESIAN_POINT('Ctrl Pts',(19.9329494792741,47.4285104899231,3.63225470574316));
#131099=CARTESIAN_POINT('Ctrl Pts',(15.8638110071084,47.1448460005879,12.6037791756293));
#131100=CARTESIAN_POINT('Ctrl Pts',(8.04445926173514,46.8611815112528,18.5957636135555));
#131101=CARTESIAN_POINT('Ctrl Pts',(-1.67660688829753,46.5775170219176,
20.1916997433017));
#131102=CARTESIAN_POINT('Ctrl Pts',(-11.0013222871953,46.2938525325825,
17.0143074239265));
#131103=CARTESIAN_POINT('Ctrl Pts',(-17.7253193058069,46.0101880432473,
9.81472387231086));
#131104=CARTESIAN_POINT('Ctrl Pts',(-20.2590415090184,45.7265235539122,
0.29493443035139));
#131105=CARTESIAN_POINT('Ctrl Pts',(-18.003515634149,45.442859064577,-9.29457766622435));
#131106=CARTESIAN_POINT('Ctrl Pts',(-11.4919491854206,45.1591945752419,
-16.686846709373));
#131107=CARTESIAN_POINT('Ctrl Pts',(-2.26367989933175,44.8755300859068,
-20.1343364056486));
#131108=CARTESIAN_POINT('Ctrl Pts',(7.4997245066736,44.5918655965717,-18.8220583759174));
#131109=CARTESIAN_POINT('Ctrl Pts',(15.4901900910749,44.3082011072365,-13.0602358372585));
#131110=CARTESIAN_POINT('Ctrl Pts',(19.818766583145,44.0245366179013,-4.21096667111763));
#131111=CARTESIAN_POINT('Ctrl Pts',(19.4621762213813,43.7408721285662,5.63377723293615));
#131112=CARTESIAN_POINT('Ctrl Pts',(14.5047171550316,43.457207639231,14.1466932332251));
#131113=CARTESIAN_POINT('Ctrl Pts',(6.1183353172326,43.1735431498958,19.3153235056613));
#131114=CARTESIAN_POINT('Ctrl Pts',(-3.71442421055426,42.8898786605607,
19.9178011328182));
#131115=CARTESIAN_POINT('Ctrl Pts',(-12.6690918995096,42.6062141712256,
15.8117000864621));
#131116=CARTESIAN_POINT('Ctrl Pts',(-18.6287795937849,42.3225496818904,
7.96770481560604));
#131117=CARTESIAN_POINT('Ctrl Pts',(-20.1846139849791,42.0388851925553,
-1.75986006825288));
#131118=CARTESIAN_POINT('Ctrl Pts',(-16.968795003946,41.7552207032201,-11.0713931054995));
#131119=CARTESIAN_POINT('Ctrl Pts',(-9.74154395076786,41.4715562138849,
-17.7656429840776));
#131120=CARTESIAN_POINT('Ctrl Pts',(-0.211386779197954,41.1878917245499,
-20.2600855085073));
#131121=CARTESIAN_POINT('Ctrl Pts',(9.36874233825877,40.9042272352147,-17.9650331528156));
#131122=CARTESIAN_POINT('Ctrl Pts',(16.7340958347822,40.6205627458796,-11.4230375021171));
#131123=CARTESIAN_POINT('Ctrl Pts',(20.143500266308,40.3368982565444,-2.18062977226658));
#131124=CARTESIAN_POINT('Ctrl Pts',(18.7909706303448,40.0532337672093,7.57727998373896));
#131125=CARTESIAN_POINT('Ctrl Pts',(12.9962456448721,39.7695692778741,15.5439167625341));
#131126=CARTESIAN_POINT('Ctrl Pts',(4.12920134708626,39.4859047885389,19.83596343558));
#131127=CARTESIAN_POINT('Ctrl Pts',(-5.71398832296735,39.2022402992038,
19.4387779098239));
#131128=CARTESIAN_POINT('Ctrl Pts',(-14.2063881453439,38.9185758098687,
14.4462550526508));
#131129=CARTESIAN_POINT('Ctrl Pts',(-19.3403903312198,38.6349113205335,
6.03862989581119));
#131130=CARTESIAN_POINT('Ctrl Pts',(-19.9023140610512,38.3512468311984,
-3.79653054743685));
#131131=CARTESIAN_POINT('Ctrl Pts',(-15.7593202693022,38.0675823418632,
-12.7341891705786));
#131132=CARTESIAN_POINT('Ctrl Pts',(-7.89081486937766,37.7839178525281,
-18.6614787699108));
#131133=CARTESIAN_POINT('Ctrl Pts',(1.84308331972788,37.5002533631929,-20.1771849636682));
#131134=CARTESIAN_POINT('Ctrl Pts',(11.1412756418686,37.2165888738578,-16.9229940098332));
#131135=CARTESIAN_POINT('Ctrl Pts',(17.8056645367364,36.9329243845226,-9.66819836280189));
#131136=CARTESIAN_POINT('Ctrl Pts',(20.2607849617705,36.6492598951875,-0.127835533328253));
#131137=CARTESIAN_POINT('Ctrl Pts',(17.9262451547023,36.3655954058523,9.44274768420295));
#131138=CARTESIAN_POINT('Ctrl Pts',(11.3539315575162,36.0819309165172,16.7810603767059));
#131139=CARTESIAN_POINT('Ctrl Pts',(2.09754255944752,35.7982664271821,20.1523215644716));
#131140=CARTESIAN_POINT('Ctrl Pts',(-7.65470659712393,35.5146019378468,
18.7595633198508));
#131141=CARTESIAN_POINT('Ctrl Pts',(-15.5973790978621,35.2309374485118,
12.9320344411444));
#131142=CARTESIAN_POINT('Ctrl Pts',(-19.8528229416665,34.9472729591765,
4.04736579120533));
#131143=CARTESIAN_POINT('Ctrl Pts',(-19.4150490442561,34.6636084698415,
-5.79410222012417));
#131144=CARTESIAN_POINT('Ctrl Pts',(-14.3875472248033,34.3799439805062,
-14.265841500715));
#131145=CARTESIAN_POINT('Ctrl Pts',(-5.958821880042,34.0962794911712,-19.3651281722237));
#131146=CARTESIAN_POINT('Ctrl Pts',(3.87857251823525,33.812615001836,-19.8864886837395));
#131147=CARTESIAN_POINT('Ctrl Pts',(12.7990694868943,33.5289505125009,-15.7066721347278));
#131148=CARTESIAN_POINT('Ctrl Pts',(18.6938613723386,33.2452860231657,-7.81379135144242));
#131149=CARTESIAN_POINT('Ctrl Pts',(20.1694112394676,32.9616215338306,1.92627646367344));
#131150=CARTESIAN_POINT('Ctrl Pts',(16.8769083394267,32.6779570444954,11.2109662460333));
#131151=CARTESIAN_POINT('Ctrl Pts',(9.59468214488203,32.3942925551603,17.8453881855154));
#131152=CARTESIAN_POINT('Ctrl Pts',(0.0442944815207541,32.1106280658251,
20.2611300947005));
#131153=CARTESIAN_POINT('Ctrl Pts',(-9.51661707419267,31.82696357649,17.8871717394074));
#131154=CARTESIAN_POINT('Ctrl Pts',(-16.827690491154,31.5432990871548,11.2845938133513));
#131155=CARTESIAN_POINT('Ctrl Pts',(-20.160897833935,31.2596345978197,2.0144967918736));
#131156=CARTESIAN_POINT('Ctrl Pts',(-18.7276422245378,30.9759701084845,
-7.7321569348489));
#131157=CARTESIAN_POINT('Ctrl Pts',(-12.8679941277788,30.6923056191494,
-15.6502653565598));
#131158=CARTESIAN_POINT('Ctrl Pts',(-3.96464679805612,30.4086411298142,
-19.8700147927816));
#131159=CARTESIAN_POINT('Ctrl Pts',(2.5930722951385,30.2195314702575,-19.5491631551646));
#131160=CARTESIAN_POINT('Ctrl Pts',(5.64222249072293,30.1249766404791,-18.6254832946783));
#131161=CARTESIAN_POINT('Ctrl Pts',(2.35124930762599,53.8215594674016,19.4657990442344));
#131162=CARTESIAN_POINT('Ctrl Pts',(-0.835506991250132,53.7270046376232,
19.8507233170207));
#131163=CARTESIAN_POINT('Ctrl Pts',(-7.39859942014504,53.5378949780665,
19.0257055689461));
#131164=CARTESIAN_POINT('Ctrl Pts',(-15.4976584671439,53.2542304887313,
13.2860807705774));
#131165=CARTESIAN_POINT('Ctrl Pts',(-19.9315674705091,52.9705659993962,
4.40727512992929));
#131166=CARTESIAN_POINT('Ctrl Pts',(-19.6543777810312,52.686901510061,-5.51421105245925));
#131167=CARTESIAN_POINT('Ctrl Pts',(-14.7305154059551,52.4032370207259,
-14.1317366880123));
#131168=CARTESIAN_POINT('Ctrl Pts',(-6.32453584432345,52.1195725313907,
-19.4087120573804));
#131169=CARTESIAN_POINT('Ctrl Pts',(3.57665991873037,51.8359080420556,-20.0973573976942));
#131170=CARTESIAN_POINT('Ctrl Pts',(12.6322848940173,51.5522435527204,-16.0350272263897));
#131171=CARTESIAN_POINT('Ctrl Pts',(18.7016544212907,51.2685790633853,-8.18198288890697));
#131172=CARTESIAN_POINT('Ctrl Pts',(20.349931271475,50.9849145740501,1.60527381176158));
#131173=CARTESIAN_POINT('Ctrl Pts',(17.1874795446085,50.701250084715,11.0130493154522));
#131174=CARTESIAN_POINT('Ctrl Pts',(9.96189564787207,50.4175855953798,17.817330960666));
#131175=CARTESIAN_POINT('Ctrl Pts',(0.381315860574492,50.1339211060447,
20.4095877950711));
#131176=CARTESIAN_POINT('Ctrl Pts',(-9.2894079426539,49.8502566167095,18.177006522497));
#131177=CARTESIAN_POINT('Ctrl Pts',(-16.7641104433384,49.5665921273744,
11.6473717442925));
#131178=CARTESIAN_POINT('Ctrl Pts',(-20.2757685978253,49.2829276380392,
2.3642919503211));
#131179=CARTESIAN_POINT('Ctrl Pts',(-18.9942242871785,48.9992631487041,
-7.47770760311098));
#131180=CARTESIAN_POINT('Ctrl Pts',(-13.2224354029705,48.715598659369,-15.551973193893));
#131181=CARTESIAN_POINT('Ctrl Pts',(-4.32485580474053,48.4319341700338,
-19.9497441085197));
#131182=CARTESIAN_POINT('Ctrl Pts',(5.59512197058797,48.1482696806987,-19.6313850263131));
#131183=CARTESIAN_POINT('Ctrl Pts',(14.1924099725268,47.8646051913635,-14.6721561824506));
#131184=CARTESIAN_POINT('Ctrl Pts',(19.4346047823582,47.5809407020284,-6.24442189617503));
#131185=CARTESIAN_POINT('Ctrl Pts',(20.0824487918183,47.2972762126932,3.65949701536888));
#131186=CARTESIAN_POINT('Ctrl Pts',(15.9827913337385,47.0136117233581,12.6983089051158));
#131187=CARTESIAN_POINT('Ctrl Pts',(8.10479359061364,46.7299472340229,18.7352338850897));
#131188=CARTESIAN_POINT('Ctrl Pts',(-1.68918162428795,46.4462827446878,
20.3431397112677));
#131189=CARTESIAN_POINT('Ctrl Pts',(-11.0838334138429,46.1626182553526,
17.1419166001721));
#131190=CARTESIAN_POINT('Ctrl Pts',(-17.858261149336,45.8789537660175,9.8883353803916));
#131191=CARTESIAN_POINT('Ctrl Pts',(-20.4109865476307,45.5952892766824,
0.297146471004314));
#131192=CARTESIAN_POINT('Ctrl Pts',(-18.1385439807257,45.3116247873472,
-9.3642880205741));
#131193=CARTESIAN_POINT('Ctrl Pts',(-11.578140067745,45.027960298012,-16.8119998942583));
#131194=CARTESIAN_POINT('Ctrl Pts',(-2.28065774744747,44.7442958086769,
-20.2853461422755));
#131195=CARTESIAN_POINT('Ctrl Pts',(7.55597326499919,44.4606313193418,-18.9632258830484));
#131196=CARTESIAN_POINT('Ctrl Pts',(15.6063682197616,44.1769668300066,-13.1581890418903));
#131197=CARTESIAN_POINT('Ctrl Pts',(19.9674095114092,43.8933023406715,-4.24254938410794));
#131198=CARTESIAN_POINT('Ctrl Pts',(19.6081446827283,43.6096378513363,5.67603118156499));
#131199=CARTESIAN_POINT('Ctrl Pts',(14.6135041283542,43.3259733620011,14.2527949877728));
#131200=CARTESIAN_POINT('Ctrl Pts',(6.16422350476639,43.042308872666,19.4601905554954));
#131201=CARTESIAN_POINT('Ctrl Pts',(-3.74228280050009,42.7586443833308,
20.0671868310929));
#131202=CARTESIAN_POINT('Ctrl Pts',(-12.7641114816057,42.4749798939957,
15.9302895754612));
#131203=CARTESIAN_POINT('Ctrl Pts',(-18.7684974888008,42.1913154046606,
8.02746347769871));
#131204=CARTESIAN_POINT('Ctrl Pts',(-20.3360008089787,41.9076509153254,
-1.77305921224517));
#131205=CARTESIAN_POINT('Ctrl Pts',(-17.0960628320381,41.6239864259903,
-11.1544297709883));
#131206=CARTESIAN_POINT('Ctrl Pts',(-9.81460660139152,41.3403219366551,
-17.8988872596267));
#131207=CARTESIAN_POINT('Ctrl Pts',(-0.212972203281963,41.05665744732,-20.4120383772306));
#131208=CARTESIAN_POINT('Ctrl Pts',(9.4390089358025,40.7729929579848,-18.0997728765514));
#131209=CARTESIAN_POINT('Ctrl Pts',(16.8596033933025,40.4893284686497,-11.5087115392406));
#131210=CARTESIAN_POINT('Ctrl Pts',(20.2945787328974,40.2056639793145,-2.1969847352987));
#131211=CARTESIAN_POINT('Ctrl Pts',(18.9319049759662,39.9219994899794,7.63411041666903));
#131212=CARTESIAN_POINT('Ctrl Pts',(13.093718916026,39.6383350006442,15.6604978471634));
#131213=CARTESIAN_POINT('Ctrl Pts',(4.16017081115702,39.3546705113091,19.9847353421279));
#131214=CARTESIAN_POINT('Ctrl Pts',(-5.75684386358992,39.0710060219739,
19.5845708812619));
#131215=CARTESIAN_POINT('Ctrl Pts',(-14.3129376182953,38.7873415326388,
14.5546035537782));
#131216=CARTESIAN_POINT('Ctrl Pts',(-19.4854453850015,38.5036770433037,
6.08392028392143));
#131217=CARTESIAN_POINT('Ctrl Pts',(-20.0515836045849,38.2200125539685,
-3.82500494393612));
#131218=CARTESIAN_POINT('Ctrl Pts',(-15.8775169039141,37.9363480646334,
-12.8296969893646));
#131219=CARTESIAN_POINT('Ctrl Pts',(-7.94999684842001,37.6526835752982,
-18.8014419123425));
#131220=CARTESIAN_POINT('Ctrl Pts',(1.85690664725514,37.3690190859631,-20.3285160691912));
#131221=CARTESIAN_POINT('Ctrl Pts',(11.2248364340646,37.0853545966279,-17.0499183254338));
#131222=CARTESIAN_POINT('Ctrl Pts',(17.9392089783277,36.8016901072928,-9.74071091345282));
#131223=CARTESIAN_POINT('Ctrl Pts',(20.4127430764758,36.5180256179576,-0.128794313881315));
#131224=CARTESIAN_POINT('Ctrl Pts',(18.0606939641767,36.2343611286225,9.51356932997501));
#131225=CARTESIAN_POINT('Ctrl Pts',(11.43908729248,35.9506966392873,16.9069201744589));
#131226=CARTESIAN_POINT('Ctrl Pts',(2.11327435920437,35.6670321499522,20.3034661917574));
#131227=CARTESIAN_POINT('Ctrl Pts',(-7.71211773807824,35.383367660617,18.9002621072099));
#131228=CARTESIAN_POINT('Ctrl Pts',(-15.7143611560603,35.0997031712819,
13.0290261211728));
#131229=CARTESIAN_POINT('Ctrl Pts',(-20.0017212960129,34.8160386819467,
4.07772147968603));
#131230=CARTESIAN_POINT('Ctrl Pts',(-19.5606640472924,34.5323741926116,
-5.83755862393481));
#131231=CARTESIAN_POINT('Ctrl Pts',(-14.4954554093758,34.2487097032764,
-14.3728368800661));
#131232=CARTESIAN_POINT('Ctrl Pts',(-6.00351370203096,33.9650452139413,
-19.5103687631338));
#131233=CARTESIAN_POINT('Ctrl Pts',(3.90766224405355,33.6813807246061,-20.0356395340063));
#131234=CARTESIAN_POINT('Ctrl Pts',(12.8950639041969,33.397716235271,-15.8244739049259));
#131235=CARTESIAN_POINT('Ctrl Pts',(18.8340674097308,33.1140517459358,-7.87239564088531));
#131236=CARTESIAN_POINT('Ctrl Pts',(20.3206839976297,32.8303872566008,1.94072373947406));
#131237=CARTESIAN_POINT('Ctrl Pts',(17.0034870942043,32.5467227672655,11.2950497442454));
#131238=CARTESIAN_POINT('Ctrl Pts',(9.66664314302491,32.2630582779305,17.9792305213566));
#131239=CARTESIAN_POINT('Ctrl Pts',(0.0446270390856308,31.9793937885952,
20.4130908725821));
#131240=CARTESIAN_POINT('Ctrl Pts',(-9.58799343370268,31.6957292992602,
18.0213273453348));
#131241=CARTESIAN_POINT('Ctrl Pts',(-16.9538986553872,31.4120648099249,
11.3692298036081));
#131242=CARTESIAN_POINT('Ctrl Pts',(-20.3121095021436,31.1284003205899,
2.02960514964943));
#131243=CARTESIAN_POINT('Ctrl Pts',(-18.8680961779327,30.8447358312547,
-7.79014778567339));
#131244=CARTESIAN_POINT('Ctrl Pts',(-12.9645164222397,30.5610713419195,
-15.7676464364222));
#131245=CARTESIAN_POINT('Ctrl Pts',(-3.99435877262015,30.2774068525844,
-20.0190370340731));
#131246=CARTESIAN_POINT('Ctrl Pts',(2.61248231763768,30.0882971930276,-19.6957920450376));
#131247=CARTESIAN_POINT('Ctrl Pts',(5.68453878451291,29.9937423632492,-18.7651731818414));
#131248=CARTESIAN_POINT('Ctrl Pts',(2.35186803664952,53.8169203357015,19.4709214507763));
#131249=CARTESIAN_POINT('Ctrl Pts',(-0.835728231649532,53.7223655059232,
19.8559471824094));
#131250=CARTESIAN_POINT('Ctrl Pts',(-7.40054556370451,53.5332558463665,
19.0307122490736));
#131251=CARTESIAN_POINT('Ctrl Pts',(-15.5017371483404,53.2495913570312,
13.2895770872723));
#131252=CARTESIAN_POINT('Ctrl Pts',(-19.9368123714836,52.9659268676962,
4.40843491954487));
#131253=CARTESIAN_POINT('Ctrl Pts',(-19.6595500301255,52.682262378361,-5.51566214186331));
#131254=CARTESIAN_POINT('Ctrl Pts',(-14.7343917686363,52.3985978890259,
-14.1354555298595));
#131255=CARTESIAN_POINT('Ctrl Pts',(-6.3262002033585,52.1149333996907,-19.4138195597816));
#131256=CARTESIAN_POINT('Ctrl Pts',(3.57760114770736,51.8312689103556,-20.1026461221598));
#131257=CARTESIAN_POINT('Ctrl Pts',(12.6356091391944,51.5476044210204,-16.0392469268364));
#131258=CARTESIAN_POINT('Ctrl Pts',(18.706575861892,51.2639399316853,-8.18413602032115));
#131259=CARTESIAN_POINT('Ctrl Pts',(20.3552864600137,50.98027544235,1.60569624796426));
#131260=CARTESIAN_POINT('Ctrl Pts',(17.1920025198992,50.6966109530149,11.0159474565449));
#131261=CARTESIAN_POINT('Ctrl Pts',(9.96451717205493,50.4129464636797,17.8220196838587));
#131262=CARTESIAN_POINT('Ctrl Pts',(0.381416206021541,50.1292819743447,
20.4149586840892));
#131263=CARTESIAN_POINT('Ctrl Pts',(-9.29185249869818,49.8456174850094,
18.18178989617));
#131264=CARTESIAN_POINT('Ctrl Pts',(-16.7685220060165,49.5619529956743,
11.6504368106559));
#131265=CARTESIAN_POINT('Ctrl Pts',(-20.2811042716596,49.2782885063392,
2.36491412602784));
#131266=CARTESIAN_POINT('Ctrl Pts',(-18.999222715934,48.9946240170041,-7.47967540070289));
#131267=CARTESIAN_POINT('Ctrl Pts',(-13.2259149555241,48.7109595276689,
-15.5560657764083));
#131268=CARTESIAN_POINT('Ctrl Pts',(-4.32599391300361,48.4272950383338,
-19.9549939872915));
#131269=CARTESIAN_POINT('Ctrl Pts',(5.59659435599133,48.1436305489987,-19.6365511272388));
#131270=CARTESIAN_POINT('Ctrl Pts',(14.1961447789205,47.8599660596635,-14.6760172365503));
#131271=CARTESIAN_POINT('Ctrl Pts',(19.4397190995403,47.5763015703284,-6.24606514822754));
#131272=CARTESIAN_POINT('Ctrl Pts',(20.0877335925167,47.2926370809931,3.66046003101415));
#131273=CARTESIAN_POINT('Ctrl Pts',(15.9869972882849,47.0089725916581,12.7016505310532));
#131274=CARTESIAN_POINT('Ctrl Pts',(8.1069264091395,46.7253081023228,18.7401641591884));
#131275=CARTESIAN_POINT('Ctrl Pts',(-1.68962614120521,46.4416436129877,
20.3484931141353));
#131276=CARTESIAN_POINT('Ctrl Pts',(-11.0867501821699,46.1579791236525,
17.1464275845524));
#131277=CARTESIAN_POINT('Ctrl Pts',(-17.8629606435048,45.8743146343175,
9.89093754720224));
#131278=CARTESIAN_POINT('Ctrl Pts',(-20.4163578047457,45.5906501449824,
0.297224666641401));
#131279=CARTESIAN_POINT('Ctrl Pts',(-18.1433172327772,45.3069856556472,
-9.36675228160036));
#131280=CARTESIAN_POINT('Ctrl Pts',(-11.5811869154352,45.023321166312,-16.8164240593439));
#131281=CARTESIAN_POINT('Ctrl Pts',(-2.28125791437836,44.7396566769769,
-20.2906843364653));
#131282=CARTESIAN_POINT('Ctrl Pts',(7.557961658606,44.4559921876418,-18.9682161544255));
#131283=CARTESIAN_POINT('Ctrl Pts',(15.6104751166106,44.1723276983066,-13.1616516876741));
#131284=CARTESIAN_POINT('Ctrl Pts',(19.9726640389233,43.8886632089715,-4.24366583301215));
#131285=CARTESIAN_POINT('Ctrl Pts',(19.6133046678369,43.6049987196362,5.67752485864902));
#131286=CARTESIAN_POINT('Ctrl Pts',(14.6173497478612,43.321334230301,14.256545684796));
#131287=CARTESIAN_POINT('Ctrl Pts',(6.16584565219571,43.037669740966,19.465311605707));
#131288=CARTESIAN_POINT('Ctrl Pts',(-3.74326760165467,42.7540052516307,
20.0724676155269));
#131289=CARTESIAN_POINT('Ctrl Pts',(-12.7674704238328,42.4703407622956,
15.9344817138973));
#131290=CARTESIAN_POINT('Ctrl Pts',(-18.7734365163896,42.1866762729606,
8.0295759464037));
#131291=CARTESIAN_POINT('Ctrl Pts',(-20.3413523332071,41.9030117836254,
-1.7735258019853));
#131292=CARTESIAN_POINT('Ctrl Pts',(-17.1005617497612,41.6193472942903,
-11.1573651171133));
#131293=CARTESIAN_POINT('Ctrl Pts',(-9.81718936609107,41.3356828049551,
-17.9035974447674));
#131294=CARTESIAN_POINT('Ctrl Pts',(-0.213028248023332,41.05201831562,-20.41740991114));
#131295=CARTESIAN_POINT('Ctrl Pts',(9.44149286002567,40.7683538262848,-18.1045359257855));
#131296=CARTESIAN_POINT('Ctrl Pts',(16.8640400854962,40.4846893369497,-11.5117401164529));
#131297=CARTESIAN_POINT('Ctrl Pts',(20.2999193566913,40.2010248476145,-2.19756288324188));
#131298=CARTESIAN_POINT('Ctrl Pts',(18.9368870050839,39.9173603582794,7.63611937247311));
#131299=CARTESIAN_POINT('Ctrl Pts',(13.0971645961613,39.6336958689442,15.6646189885051));
#131300=CARTESIAN_POINT('Ctrl Pts',(4.16126558171192,39.350031379609,19.9899944290244));
#131301=CARTESIAN_POINT('Ctrl Pts',(-5.75835880695092,39.0663668902739,
19.5897246628022));
#131302=CARTESIAN_POINT('Ctrl Pts',(-14.3167041421641,38.7827024009388,
14.558433673293));
#131303=CARTESIAN_POINT('Ctrl Pts',(-19.4905730811527,38.4990379116037,
6.08552129914113));
#131304=CARTESIAN_POINT('Ctrl Pts',(-20.0568602829488,38.2153734222685,
-3.82601151385237));
#131305=CARTESIAN_POINT('Ctrl Pts',(-15.8816951549476,37.9317089329334,
-12.8330731907587));
#131306=CARTESIAN_POINT('Ctrl Pts',(-7.95208893137916,37.6480444435982,
-18.8063896094275));
#131307=CARTESIAN_POINT('Ctrl Pts',(1.85739530188323,37.3643799542631,-20.3338656237715));
#131308=CARTESIAN_POINT('Ctrl Pts',(11.2277903080687,37.0807154649279,-17.0544050999903));
#131309=CARTESIAN_POINT('Ctrl Pts',(17.9439297743379,36.7970509755928,-9.74327423211832));
#131310=CARTESIAN_POINT('Ctrl Pts',(20.4181147958306,36.5133864862576,-0.128828206773863));
#131311=CARTESIAN_POINT('Ctrl Pts',(18.0654467295916,36.2297219969225,9.51607287515306));
#131312=CARTESIAN_POINT('Ctrl Pts',(11.4420975477109,35.9460575075872,16.9113693183094));
#131313=CARTESIAN_POINT('Ctrl Pts',(2.11383047832578,35.6623930182522,20.308809154332));
#131314=CARTESIAN_POINT('Ctrl Pts',(-7.71414722191097,35.378728528917,18.905235809343));
#131315=CARTESIAN_POINT('Ctrl Pts',(-15.7184964718176,35.0950640395819,
13.0324547770618));
#131316=CARTESIAN_POINT('Ctrl Pts',(-20.006984852839,34.8113995502467,4.07879455327383));
#131317=CARTESIAN_POINT('Ctrl Pts',(-19.5658115376498,34.5277350609116,
-5.83909480780952));
#131318=CARTESIAN_POINT('Ctrl Pts',(-14.4992699637004,34.2440705715764,
-14.3766191667262));
#131319=CARTESIAN_POINT('Ctrl Pts',(-6.00509355793826,33.9604060822413,
-19.5155030180225));
#131320=CARTESIAN_POINT('Ctrl Pts',(3.90869056586123,33.6767415929061,-20.0409120165633));
#131321=CARTESIAN_POINT('Ctrl Pts',(12.8984573068486,33.393077103571,-15.8286381975024));
#131322=CARTESIAN_POINT('Ctrl Pts',(18.8390236931527,33.1094126142358,-7.87446730251712));
#131323=CARTESIAN_POINT('Ctrl Pts',(20.3260314896307,32.8257481249007,1.94123445067361));
#131324=CARTESIAN_POINT('Ctrl Pts',(17.0079616531857,32.5420836355655,11.2980220959072));
#131325=CARTESIAN_POINT('Ctrl Pts',(9.66918696430926,32.2584191462305,17.9839618479286));
#131326=CARTESIAN_POINT('Ctrl Pts',(0.0446387949955499,31.9747546568951,
20.4184626860802));
#131327=CARTESIAN_POINT('Ctrl Pts',(-9.59051658801136,31.6910901675601,
18.0260697460044));
#131328=CARTESIAN_POINT('Ctrl Pts',(-16.9583601139928,31.4074256782248,
11.3722216858637));
#131329=CARTESIAN_POINT('Ctrl Pts',(-20.3174548346148,31.1237611888899,
2.03013923009681));
#131330=CARTESIAN_POINT('Ctrl Pts',(-18.8730612251852,30.8400966995547,
-7.79219776225003));
#131331=CARTESIAN_POINT('Ctrl Pts',(-12.9679284853489,30.5564322102195,
-15.7717958575954));
#131332=CARTESIAN_POINT('Ctrl Pts',(-3.99540909092099,30.2727677208844,
-20.0243049703027));
#131333=CARTESIAN_POINT('Ctrl Pts',(2.61316846193303,30.0836580613276,-19.7009753762946));
#131334=CARTESIAN_POINT('Ctrl Pts',(5.68603466549838,29.9891032315492,-18.7701112193526));
#131335=CARTESIAN_POINT('Ctrl Pts',(2.35248676567306,53.8122812040015,19.4760438573182));
#131336=CARTESIAN_POINT('Ctrl Pts',(-0.835949472048931,53.7177263742231,
19.8611710477982));
#131337=CARTESIAN_POINT('Ctrl Pts',(-7.40249170726399,53.5286167146664,
19.035718929201));
#131338=CARTESIAN_POINT('Ctrl Pts',(-15.5058158295368,53.2449522253312,
13.2930734039672));
#131339=CARTESIAN_POINT('Ctrl Pts',(-19.9420572724581,52.9612877359961,
4.40959470916045));
#131340=CARTESIAN_POINT('Ctrl Pts',(-19.6647222792197,52.6776232466609,
-5.51711323126738));
#131341=CARTESIAN_POINT('Ctrl Pts',(-14.7382681313176,52.3939587573258,
-14.1391743717067));
#131342=CARTESIAN_POINT('Ctrl Pts',(-6.32786456239355,52.1102942679906,
-19.4189270621828));
#131343=CARTESIAN_POINT('Ctrl Pts',(3.57854237668436,51.8266297786555,-20.1079348466254));
#131344=CARTESIAN_POINT('Ctrl Pts',(12.6389333843715,51.5429652893203,-16.0434666272831));
#131345=CARTESIAN_POINT('Ctrl Pts',(18.7114973024933,51.2593007999852,-8.18628915173532));
#131346=CARTESIAN_POINT('Ctrl Pts',(20.3606416485524,50.97563631065,1.60611868416694));
#131347=CARTESIAN_POINT('Ctrl Pts',(17.19652549519,50.6919718213149,11.0188455976376));
#131348=CARTESIAN_POINT('Ctrl Pts',(9.96713869623779,50.4083073319797,17.8267084070514));
#131349=CARTESIAN_POINT('Ctrl Pts',(0.38151655146859,50.1246428426446,20.4203295731073));
#131350=CARTESIAN_POINT('Ctrl Pts',(-9.29429705474246,49.8409783533094,
18.1865732698431));
#131351=CARTESIAN_POINT('Ctrl Pts',(-16.7729335686945,49.5573138639743,
11.6535018770193));
#131352=CARTESIAN_POINT('Ctrl Pts',(-20.2864399454939,49.2736493746391,
2.36553630173456));
#131353=CARTESIAN_POINT('Ctrl Pts',(-19.0042211446896,48.989984885304,-7.4816431982948));
#131354=CARTESIAN_POINT('Ctrl Pts',(-13.2293945080778,48.7063203959688,
-15.5601583589236));
#131355=CARTESIAN_POINT('Ctrl Pts',(-4.3271320212667,48.4226559066337,-19.9602438660632));
#131356=CARTESIAN_POINT('Ctrl Pts',(5.5980667413947,48.1389914172986,-19.6417172281645));
#131357=CARTESIAN_POINT('Ctrl Pts',(14.1998795853142,47.8553269279634,-14.6798782906499));
#131358=CARTESIAN_POINT('Ctrl Pts',(19.4448334167225,47.5716624386283,-6.24770840028006));
#131359=CARTESIAN_POINT('Ctrl Pts',(20.0930183932152,47.2879979492931,3.66142304665942));
#131360=CARTESIAN_POINT('Ctrl Pts',(15.9912032428313,47.004333459958,12.7049921569905));
#131361=CARTESIAN_POINT('Ctrl Pts',(8.10905922766536,46.7206689706228,18.7450944332872));
#131362=CARTESIAN_POINT('Ctrl Pts',(-1.69007065812247,46.4370044812877,
20.3538465170029));
#131363=CARTESIAN_POINT('Ctrl Pts',(-11.0896669504969,46.1533399919525,
17.1509385689327));
#131364=CARTESIAN_POINT('Ctrl Pts',(-17.8676601376735,45.8696755026174,
9.8935397140129));
#131365=CARTESIAN_POINT('Ctrl Pts',(-20.4217290618606,45.5860110132823,
0.297302862278477));
#131366=CARTESIAN_POINT('Ctrl Pts',(-18.1480904848286,45.3023465239471,
-9.36921654262662));
#131367=CARTESIAN_POINT('Ctrl Pts',(-11.5842337631254,45.0186820346119,
-16.8208482244296));
#131368=CARTESIAN_POINT('Ctrl Pts',(-2.28185808130925,44.7350175452768,
-20.296022530655));
#131369=CARTESIAN_POINT('Ctrl Pts',(7.55995005221281,44.4513530559417,-18.9732064258026));
#131370=CARTESIAN_POINT('Ctrl Pts',(15.6145820134597,44.1676885666065,-13.1651143334578));
#131371=CARTESIAN_POINT('Ctrl Pts',(19.9779185664375,43.8840240772714,-4.24478228191636));
#131372=CARTESIAN_POINT('Ctrl Pts',(19.6184646529456,43.6003595879362,5.67901853573306));
#131373=CARTESIAN_POINT('Ctrl Pts',(14.6211953673681,43.316695098601,14.2602963818193));
#131374=CARTESIAN_POINT('Ctrl Pts',(6.16746779962503,43.0330306092659,19.4704326559187));
#131375=CARTESIAN_POINT('Ctrl Pts',(-3.74425240280926,42.7493661199307,
20.0777483999609));
#131376=CARTESIAN_POINT('Ctrl Pts',(-12.7708293660599,42.4657016305956,
15.9386738523334));
#131377=CARTESIAN_POINT('Ctrl Pts',(-18.7783755439784,42.1820371412605,
8.03168841510866));
#131378=CARTESIAN_POINT('Ctrl Pts',(-20.3467038574354,41.8983726519253,
-1.77399239172543));
#131379=CARTESIAN_POINT('Ctrl Pts',(-17.1050606674842,41.6147081625902,
-11.1603004632384));
#131380=CARTESIAN_POINT('Ctrl Pts',(-9.81977213079062,41.331043673255,-17.9083076299081));
#131381=CARTESIAN_POINT('Ctrl Pts',(-0.213084292764702,41.0473791839199,
-20.4227814450494));
#131382=CARTESIAN_POINT('Ctrl Pts',(9.44397678424884,40.7637146945847,-18.1092989750195));
#131383=CARTESIAN_POINT('Ctrl Pts',(16.8684767776899,40.4800502052496,-11.5147686936652));
#131384=CARTESIAN_POINT('Ctrl Pts',(20.3052599804853,40.1963857159144,-2.19814103118507));
#131385=CARTESIAN_POINT('Ctrl Pts',(18.9418690342016,39.9127212265793,7.63812832827719));
#131386=CARTESIAN_POINT('Ctrl Pts',(13.1006102762966,39.6290567372441,15.6687401298467));
#131387=CARTESIAN_POINT('Ctrl Pts',(4.16236035226682,39.345392247909,19.9952535159209));
#131388=CARTESIAN_POINT('Ctrl Pts',(-5.75987375031193,39.0617277585738,
19.5948784443426));
#131389=CARTESIAN_POINT('Ctrl Pts',(-14.320470666033,38.7780632692387,14.5622637928079));
#131390=CARTESIAN_POINT('Ctrl Pts',(-19.4957007773038,38.4943987799036,
6.08712231436083));
#131391=CARTESIAN_POINT('Ctrl Pts',(-20.0621369613127,38.2107342905684,
-3.82701808376861));
#131392=CARTESIAN_POINT('Ctrl Pts',(-15.8858734059811,37.9270698012333,
-12.8364493921527));
#131393=CARTESIAN_POINT('Ctrl Pts',(-7.95418101433831,37.6434053118981,
-18.8113373065124));
#131394=CARTESIAN_POINT('Ctrl Pts',(1.85788395651131,37.359740822563,-20.3392151783517));
#131395=CARTESIAN_POINT('Ctrl Pts',(11.2307441820728,37.0760763332278,-17.0588918745468));
#131396=CARTESIAN_POINT('Ctrl Pts',(17.9486505703482,36.7924118438927,-9.74583755078384));
#131397=CARTESIAN_POINT('Ctrl Pts',(20.4234865151855,36.5087473545575,-0.128862099666414));
#131398=CARTESIAN_POINT('Ctrl Pts',(18.0701994950065,36.2250828652224,9.5185764203311));
#131399=CARTESIAN_POINT('Ctrl Pts',(11.4451078029419,35.9414183758872,16.91581846216));
#131400=CARTESIAN_POINT('Ctrl Pts',(2.11438659744718,35.6577538865521,20.3141521169065));
#131401=CARTESIAN_POINT('Ctrl Pts',(-7.7161767057437,35.3740893972169,18.9102095114761));
#131402=CARTESIAN_POINT('Ctrl Pts',(-15.7226317875749,35.0904249078818,
13.0358834329508));
#131403=CARTESIAN_POINT('Ctrl Pts',(-20.0122484096652,34.8067604185466,
4.07986762686163));
#131404=CARTESIAN_POINT('Ctrl Pts',(-19.5709590280071,34.5230959292115,
-5.84063099168422));
#131405=CARTESIAN_POINT('Ctrl Pts',(-14.5030845180251,34.2394314398763,
-14.3804014533863));
#131406=CARTESIAN_POINT('Ctrl Pts',(-6.00667341384557,33.9557669505412,
-19.5206372729111));
#131407=CARTESIAN_POINT('Ctrl Pts',(3.90971888766891,33.672102461206,-20.0461844991202));
#131408=CARTESIAN_POINT('Ctrl Pts',(12.9018507095002,33.3884379718709,-15.8328024900789));
#131409=CARTESIAN_POINT('Ctrl Pts',(18.8439799765745,33.1047734825357,-7.87653896414892));
#131410=CARTESIAN_POINT('Ctrl Pts',(20.3313789816317,32.8211089932007,1.94174516187317));
#131411=CARTESIAN_POINT('Ctrl Pts',(17.0124362121671,32.5374445038654,11.300994447569));
#131412=CARTESIAN_POINT('Ctrl Pts',(9.67173078559361,32.2537800145304,17.9886931745006));
#131413=CARTESIAN_POINT('Ctrl Pts',(0.0446505509054691,31.9701155251951,
20.4238344995783));
#131414=CARTESIAN_POINT('Ctrl Pts',(-9.59303974232004,31.6864510358601,
18.0308121466739));
#131415=CARTESIAN_POINT('Ctrl Pts',(-16.9628215725985,31.4027865465248,
11.3752135681193));
#131416=CARTESIAN_POINT('Ctrl Pts',(-20.322800167086,31.1191220571898,2.03067331054418));
#131417=CARTESIAN_POINT('Ctrl Pts',(-18.8780262724377,30.8354575678546,
-7.79424773882668));
#131418=CARTESIAN_POINT('Ctrl Pts',(-12.9713405484581,30.5517930785194,
-15.7759452787685));
#131419=CARTESIAN_POINT('Ctrl Pts',(-3.99645940922183,30.2681285891843,
-20.0295729065324));
#131420=CARTESIAN_POINT('Ctrl Pts',(2.61385460622837,30.0790189296275,-19.7061587075517));
#131421=CARTESIAN_POINT('Ctrl Pts',(5.68753054648386,29.9844640998491,-18.7750492568638));
#131422=CARTESIAN_POINT('Ctrl Pts',(2.3531054946966,53.8076420723014,19.4811662638601));
#131423=CARTESIAN_POINT('Ctrl Pts',(-0.83617071244833,53.713087242523,19.8663949131869));
#131424=CARTESIAN_POINT('Ctrl Pts',(-7.40443785082346,53.5239775829663,
19.0407256093285));
#131425=CARTESIAN_POINT('Ctrl Pts',(-15.5098945107332,53.2403130936311,
13.2965697206621));
#131426=CARTESIAN_POINT('Ctrl Pts',(-19.9473021734326,52.956648604296,4.41075449877604));
#131427=CARTESIAN_POINT('Ctrl Pts',(-19.669894528314,52.6729841149608,-5.51856432067145));
#131428=CARTESIAN_POINT('Ctrl Pts',(-14.7421444939989,52.3893196256257,
-14.1428932135538));
#131429=CARTESIAN_POINT('Ctrl Pts',(-6.3295289214286,52.1056551362905,-19.424034564584));
#131430=CARTESIAN_POINT('Ctrl Pts',(3.57948360566135,51.8219906469554,-20.113223571091));
#131431=CARTESIAN_POINT('Ctrl Pts',(12.6422576295486,51.5383261576202,-16.0476863277298));
#131432=CARTESIAN_POINT('Ctrl Pts',(18.7164187430947,51.2546616682851,-8.18844228314949));
#131433=CARTESIAN_POINT('Ctrl Pts',(20.3659968370911,50.9709971789499,1.60654112036962));
#131434=CARTESIAN_POINT('Ctrl Pts',(17.2010484704808,50.6873326896148,11.0217437387303));
#131435=CARTESIAN_POINT('Ctrl Pts',(9.96976022042066,50.4036682002796,17.831397130244));
#131436=CARTESIAN_POINT('Ctrl Pts',(0.38161689691564,50.1200037109445,20.4257004621254));
#131437=CARTESIAN_POINT('Ctrl Pts',(-9.29674161078674,49.8363392216093,
18.1913566435161));
#131438=CARTESIAN_POINT('Ctrl Pts',(-16.7773451313725,49.5526747322742,
11.6565669433827));
#131439=CARTESIAN_POINT('Ctrl Pts',(-20.2917756193281,49.269010242939,2.36615847744129));
#131440=CARTESIAN_POINT('Ctrl Pts',(-19.0092195734451,48.9853457536039,
-7.48361099588671));
#131441=CARTESIAN_POINT('Ctrl Pts',(-13.2328740606314,48.7016812642687,
-15.5642509414388));
#131442=CARTESIAN_POINT('Ctrl Pts',(-4.32827012952978,48.4180167749336,
-19.965493744835));
#131443=CARTESIAN_POINT('Ctrl Pts',(5.59953912679806,48.1343522855985,-19.6468833290901));
#131444=CARTESIAN_POINT('Ctrl Pts',(14.2036143917079,47.8506877962633,-14.6837393447495));
#131445=CARTESIAN_POINT('Ctrl Pts',(19.4499477339046,47.5670233069282,-6.24935165233257));
#131446=CARTESIAN_POINT('Ctrl Pts',(20.0983031939136,47.283358817593,3.66238606230469));
#131447=CARTESIAN_POINT('Ctrl Pts',(15.9954091973776,46.9996943282579,12.7083337829279));
#131448=CARTESIAN_POINT('Ctrl Pts',(8.11119204619121,46.7160298389227,18.7500247073859));
#131449=CARTESIAN_POINT('Ctrl Pts',(-1.69051517503973,46.4323653495876,
20.3591999198705));
#131450=CARTESIAN_POINT('Ctrl Pts',(-11.0925837188238,46.1487008602524,
17.155449553313));
#131451=CARTESIAN_POINT('Ctrl Pts',(-17.8723596318423,45.8650363709173,
9.89614188082356));
#131452=CARTESIAN_POINT('Ctrl Pts',(-20.4271003189756,45.5813718815822,
0.297381057915561));
#131453=CARTESIAN_POINT('Ctrl Pts',(-18.1528637368801,45.297707392247,-9.37168080365289));
#131454=CARTESIAN_POINT('Ctrl Pts',(-11.5872806108155,45.0140429029118,
-16.8252723895153));
#131455=CARTESIAN_POINT('Ctrl Pts',(-2.28245824824014,44.7303784135767,
-20.3013607248448));
#131456=CARTESIAN_POINT('Ctrl Pts',(7.56193844581962,44.4467139242416,-18.9781966971797));
#131457=CARTESIAN_POINT('Ctrl Pts',(15.6186889103088,44.1630494349064,-13.1685769792415));
#131458=CARTESIAN_POINT('Ctrl Pts',(19.9831730939516,43.8793849455713,-4.24589873082056));
#131459=CARTESIAN_POINT('Ctrl Pts',(19.6236246380542,43.5957204562361,5.68051221281708));
#131460=CARTESIAN_POINT('Ctrl Pts',(14.6250409868751,43.3120559669009,14.2640470788426));
#131461=CARTESIAN_POINT('Ctrl Pts',(6.16908994705435,43.0283914775658,19.4755537061303));
#131462=CARTESIAN_POINT('Ctrl Pts',(-3.74523720396384,42.7447269882306,
20.083029184395));
#131463=CARTESIAN_POINT('Ctrl Pts',(-12.774188308287,42.4610624988955,15.9428659907695));
#131464=CARTESIAN_POINT('Ctrl Pts',(-18.7833145715672,42.1773980095604,
8.03380088381365));
#131465=CARTESIAN_POINT('Ctrl Pts',(-20.3520553816638,41.8937335202252,
-1.77445898146556));
#131466=CARTESIAN_POINT('Ctrl Pts',(-17.1095595852073,41.6100690308901,
-11.1632358093634));
#131467=CARTESIAN_POINT('Ctrl Pts',(-9.82235489549016,41.3264045415549,
-17.9130178150487));
#131468=CARTESIAN_POINT('Ctrl Pts',(-0.213140337506071,41.0427400522198,
-20.4281529789587));
#131469=CARTESIAN_POINT('Ctrl Pts',(9.44646070847201,40.7590755628846,-18.1140620242536));
#131470=CARTESIAN_POINT('Ctrl Pts',(16.8729134698836,40.4754110735495,-11.5177972708775));
#131471=CARTESIAN_POINT('Ctrl Pts',(20.3106006042792,40.1917465842143,-2.19871917912825));
#131472=CARTESIAN_POINT('Ctrl Pts',(18.9468510633194,39.9080820948792,7.64013728408127));
#131473=CARTESIAN_POINT('Ctrl Pts',(13.1040559564319,39.624417605544,15.6728612711884));
#131474=CARTESIAN_POINT('Ctrl Pts',(4.16345512282173,39.3407531162089,20.0005126028173));
#131475=CARTESIAN_POINT('Ctrl Pts',(-5.76138869367294,39.0570886268737,
19.6000322258829));
#131476=CARTESIAN_POINT('Ctrl Pts',(-14.3242371899018,38.7734241375386,
14.5660939123227));
#131477=CARTESIAN_POINT('Ctrl Pts',(-19.500828473455,38.4897596482035,6.08872332958053));
#131478=CARTESIAN_POINT('Ctrl Pts',(-20.0674136396766,38.2060951588683,
-3.82802465368487));
#131479=CARTESIAN_POINT('Ctrl Pts',(-15.8900516570147,37.9224306695332,
-12.8398255935468));
#131480=CARTESIAN_POINT('Ctrl Pts',(-7.95627309729745,37.638766180198,-18.8162850035974));
#131481=CARTESIAN_POINT('Ctrl Pts',(1.8583726111394,37.3551016908629,-20.344564732932));
#131482=CARTESIAN_POINT('Ctrl Pts',(11.2336980560769,37.0714372015277,-17.0633786491032));
#131483=CARTESIAN_POINT('Ctrl Pts',(17.9533713663584,36.7877727121926,-9.74840086944935));
#131484=CARTESIAN_POINT('Ctrl Pts',(20.4288582345403,36.5041082228574,-0.128895992558966));
#131485=CARTESIAN_POINT('Ctrl Pts',(18.0749522604215,36.2204437335223,9.52107996550914));
#131486=CARTESIAN_POINT('Ctrl Pts',(11.4481180581729,35.9367792441871,16.9202676060106));
#131487=CARTESIAN_POINT('Ctrl Pts',(2.11494271656859,35.653114754852,20.3194950794811));
#131488=CARTESIAN_POINT('Ctrl Pts',(-7.71820618957644,35.3694502655168,
18.9151832136093));
#131489=CARTESIAN_POINT('Ctrl Pts',(-15.7267671033322,35.0857857761817,
13.0393120888398));
#131490=CARTESIAN_POINT('Ctrl Pts',(-20.0175119664913,34.8021212868465,
4.08094070044942));
#131491=CARTESIAN_POINT('Ctrl Pts',(-19.5761065183645,34.5184567975114,
-5.84216717555893));
#131492=CARTESIAN_POINT('Ctrl Pts',(-14.5068990723497,34.2347923081762,
-14.3841837400463));
#131493=CARTESIAN_POINT('Ctrl Pts',(-6.00825326975288,33.9511278188411,
-19.5257715277998));
#131494=CARTESIAN_POINT('Ctrl Pts',(3.91074720947659,33.6674633295059,-20.0514569816771));
#131495=CARTESIAN_POINT('Ctrl Pts',(12.9052441121519,33.3837988401708,-15.8369667826554));
#131496=CARTESIAN_POINT('Ctrl Pts',(18.8489362599963,33.1001343508356,-7.87861062578073));
#131497=CARTESIAN_POINT('Ctrl Pts',(20.3367264736328,32.8164698615006,1.94225587307272));
#131498=CARTESIAN_POINT('Ctrl Pts',(17.0169107711485,32.5328053721653,11.3039667992308));
#131499=CARTESIAN_POINT('Ctrl Pts',(9.67427460687796,32.2491408828303,17.9934245010726));
#131500=CARTESIAN_POINT('Ctrl Pts',(0.0446623068153865,31.965476393495,
20.4292063130764));
#131501=CARTESIAN_POINT('Ctrl Pts',(-9.59556289662872,31.68181190416,18.0355545473434));
#131502=CARTESIAN_POINT('Ctrl Pts',(-16.9672830312041,31.3981474148247,
11.3782054503749));
#131503=CARTESIAN_POINT('Ctrl Pts',(-20.3281454995571,31.1144829254897,
2.03120739099156));
#131504=CARTESIAN_POINT('Ctrl Pts',(-18.8829913196902,30.8308184361545,
-7.79629771540332));
#131505=CARTESIAN_POINT('Ctrl Pts',(-12.9747526115673,30.5471539468193,
-15.7800946999417));
#131506=CARTESIAN_POINT('Ctrl Pts',(-3.99750972752267,30.2634894574842,
-20.034840842762));
#131507=CARTESIAN_POINT('Ctrl Pts',(2.61454075052372,30.0743797979274,-19.7113420388087));
#131508=CARTESIAN_POINT('Ctrl Pts',(5.68902642746934,29.979824968149,-18.779987294375));
#131509=CARTESIAN_POINT('',(19.3015763042721,52.4278650949961,-2.1639902189168E-6));
#131510=CARTESIAN_POINT('Ctrl Pts',(19.3015763042721,52.4278650949961,-2.16399021824084E-6));
#131511=CARTESIAN_POINT('Ctrl Pts',(19.2977670391031,52.4366965640253,-0.653621645895388));
#131512=CARTESIAN_POINT('Ctrl Pts',(19.2604248941242,52.4455187179558,-1.30749813693376));
#131513=CARTESIAN_POINT('Ctrl Pts',(19.1899400294876,52.4543272423942,-1.95805238902005));
#131514=CARTESIAN_POINT('Ctrl Pts',(19.1697045869376,52.4568560745221,-2.14481948095725));
#131515=CARTESIAN_POINT('Ctrl Pts',(19.1467373512328,52.459383883125,-2.33131292724341));
#131516=CARTESIAN_POINT('Ctrl Pts',(19.1210475668496,52.4619109060073,-2.51744625920921));
#131517=CARTESIAN_POINT('Ctrl Pts',(19.0552132977716,52.4683868149492,-2.99444332848225));
#131518=CARTESIAN_POINT('Ctrl Pts',(18.9714993494163,52.4748575659409,-3.46907541556008));
#131519=CARTESIAN_POINT('Ctrl Pts',(18.8700617093228,52.4813271467528,-3.9398875105287));
#131520=CARTESIAN_POINT('Ctrl Pts',(18.7802305048678,52.4870564819001,-4.35682956008725));
#131521=CARTESIAN_POINT('Ctrl Pts',(18.6764994242758,52.4927851618985,-4.77077395589794));
#131522=CARTESIAN_POINT('Ctrl Pts',(18.5589853547496,52.4985158521141,-5.18068885177461));
#131523=CARTESIAN_POINT('Ctrl Pts',(18.5589849657362,52.4985158710847,-5.18069020873861));
#131524=CARTESIAN_POINT('Ctrl Pts',(18.5589845767228,52.4985158900553,-5.18069156570256));
#131525=CARTESIAN_POINT('Ctrl Pts',(18.5589841877091,52.498515909026,-5.18069292266647));
#131526=CARTESIAN_POINT('Ctrl Pts',(18.4080515788966,52.5058762817745,-5.70717858355061));
#131527=CARTESIAN_POINT('Ctrl Pts',(18.2344543513451,52.513479095232,-6.22705104912344));
#131528=CARTESIAN_POINT('Ctrl Pts',(18.0391251699577,52.5210834089178,-6.7385852261858));
#131529=CARTESIAN_POINT('Ctrl Pts',(17.9535303208729,52.5244156815343,-6.96274369742076));
#131530=CARTESIAN_POINT('Ctrl Pts',(17.8637630324595,52.5277482911497,-7.18530084031834));
#131531=CARTESIAN_POINT('Ctrl Pts',(17.7699048884025,52.5310612259593,-7.40611111088269));
#131532=CARTESIAN_POINT('Ctrl Pts',(17.7259205303489,52.5326137530451,-7.50958852459022));
#131533=CARTESIAN_POINT('Ctrl Pts',(17.6810372239274,52.5341623226694,-7.6126839625783));
#131534=CARTESIAN_POINT('Ctrl Pts',(17.6352627716455,52.5357052723172,-7.71538404164737));
#131535=CARTESIAN_POINT('Ctrl Pts',(17.3936694943237,52.5438488162282,-8.25742545222918));
#131536=CARTESIAN_POINT('Ctrl Pts',(17.1272494926858,52.5518398393464,-8.78847267220365));
#131537=CARTESIAN_POINT('Ctrl Pts',(16.8372326000287,52.559766216786,-9.30653113749214));
#131538=CARTESIAN_POINT('Ctrl Pts',(16.7282445554121,52.562744941129,-9.50121696634709));
#131539=CARTESIAN_POINT('Ctrl Pts',(16.615923531102,52.5657145200914,-9.69406832406877));
#131540=CARTESIAN_POINT('Ctrl Pts',(16.5003330096294,52.5686795511916,-9.88497872060944));
#131541=CARTESIAN_POINT('Ctrl Pts',(16.0768365277333,52.5795427277188,-10.584429508289));
#131542=CARTESIAN_POINT('Ctrl Pts',(15.6094517148398,52.5903467663709,-11.2578231886987));
#131543=CARTESIAN_POINT('Ctrl Pts',(15.1014752040786,52.6012183350193,-11.8995651927522));
#131544=CARTESIAN_POINT('Ctrl Pts',(14.7490674164793,52.6087604661492,-12.3447725499174));
#131545=CARTESIAN_POINT('Ctrl Pts',(14.3771219462809,52.6163353365705,-12.7747429958569));
#131546=CARTESIAN_POINT('Ctrl Pts',(13.9868311902884,52.6239459963791,-13.1875276990146));
#131547=CARTESIAN_POINT('Ctrl Pts',(13.8158946565658,52.6272792544362,-13.3683159581474));
#131548=CARTESIAN_POINT('Ctrl Pts',(13.6414396483538,52.6306193734354,-13.5458080780739));
#131549=CARTESIAN_POINT('Ctrl Pts',(13.4635686182698,52.6339665895421,-13.7198425333467));
#131550=CARTESIAN_POINT('Ctrl Pts',(13.3396571061476,52.6362983835896,-13.8410813461204));
#131551=CARTESIAN_POINT('Ctrl Pts',(13.2140885833556,52.6386331988656,-13.9606412890408));
#131552=CARTESIAN_POINT('Ctrl Pts',(13.0868994153786,52.6409704393641,-14.0784669866228));
#131553=CARTESIAN_POINT('Ctrl Pts',(12.7032602794519,52.6480202293703,-14.4338632010119));
#131554=CARTESIAN_POINT('Ctrl Pts',(12.3047710033602,52.6551396276375,-14.7735905864596));
#131555=CARTESIAN_POINT('Ctrl Pts',(11.892951913706,52.6622126924623,-15.0965384429583));
#131556=CARTESIAN_POINT('Ctrl Pts',(11.4908995344174,52.66911801233,-15.4118272611637));
#131557=CARTESIAN_POINT('Ctrl Pts',(11.0761263005994,52.6759850132296,-15.711138792503));
#131558=CARTESIAN_POINT('Ctrl Pts',(10.6500329784766,52.6828505705737,-15.9934647076619));
#131559=CARTESIAN_POINT('Ctrl Pts',(10.2455912820757,52.689367259559,-16.2614444344877));
#131560=CARTESIAN_POINT('Ctrl Pts',(9.83094944444809,52.6958829722916,-16.5141187870841));
#131561=CARTESIAN_POINT('Ctrl Pts',(9.40737946565782,52.702411526424,-16.7505738549075));
#131562=CARTESIAN_POINT('Ctrl Pts',(9.19149782225085,52.7057389458959,-16.871088318136));
#131563=CARTESIAN_POINT('Ctrl Pts',(8.97329829125311,52.7090693783442,-16.9873889101284));
#131564=CARTESIAN_POINT('Ctrl Pts',(8.75295868567676,52.7124024301348,-17.0993519281058));
#131565=CARTESIAN_POINT('Ctrl Pts',(8.75295812235117,52.7124024386562,-17.0993522143531));
#131566=CARTESIAN_POINT('Ctrl Pts',(8.75295755902557,52.7124024471776,-17.0993525006005));
#131567=CARTESIAN_POINT('Ctrl Pts',(8.75295699569995,52.7124024556989,-17.0993527868478));
#131568=CARTESIAN_POINT('Ctrl Pts',(8.26855652647554,52.719729925372,-17.3454952126078));
#131569=CARTESIAN_POINT('Ctrl Pts',(7.77359591482013,52.7271215684523,-17.5707862901989));
#131570=CARTESIAN_POINT('Ctrl Pts',(7.27003671385936,52.7345259828388,-17.7747685088055));
#131571=CARTESIAN_POINT('Ctrl Pts',(6.76156199996798,52.7420026757073,-17.9807419078557));
#131572=CARTESIAN_POINT('Ctrl Pts',(6.24432073594348,52.7494923693916,-18.1649881393313));
#131573=CARTESIAN_POINT('Ctrl Pts',(5.72035416746736,52.7569443507767,-18.3270843397305));
#131574=CARTESIAN_POINT('Ctrl Pts',(5.52790783555165,52.7596813698335,-18.3866202358374));
#131575=CARTESIAN_POINT('Ctrl Pts',(5.33455441367276,52.7624133244114,-18.4431685760771));
#131576=CARTESIAN_POINT('Ctrl Pts',(5.14039545918057,52.7651377841869,-18.4967101192884));
#131577=CARTESIAN_POINT('Ctrl Pts',(4.55462637211448,52.7733573603562,-18.6582426170764));
#131578=CARTESIAN_POINT('Ctrl Pts',(3.96146520803863,52.7815231203663,-18.7924304593631));
#131579=CARTESIAN_POINT('Ctrl Pts',(3.36335260006634,52.7896560606845,-18.8988086059575));
#131580=CARTESIAN_POINT('Ctrl Pts',(2.70421630198274,52.7986187812532,-19.0160402055068));
#131581=CARTESIAN_POINT('Ctrl Pts',(2.03884785694928,52.8075995956955,-19.0995281658032));
#131582=CARTESIAN_POINT('Ctrl Pts',(1.37082848793686,52.8165971016069,-19.1485060722415));
#131583=CARTESIAN_POINT('Ctrl Pts',(0.704627967841866,52.8255701095702,
-19.1973506241452));
#131584=CARTESIAN_POINT('Ctrl Pts',(0.035791805525427,52.8345597184186,
-19.2118726263212));
#131585=CARTESIAN_POINT('Ctrl Pts',(-0.632118367393023,52.843564378063,
-19.1913624447888));
#131586=CARTESIAN_POINT('Ctrl Pts',(-0.735508105745949,52.8449582622144,
-19.1881875533315));
#131587=CARTESIAN_POINT('Ctrl Pts',(-0.838875651902751,52.8463525066955,
-19.1841733305882));
#131588=CARTESIAN_POINT('Ctrl Pts',(-0.942207795236344,52.847747105411,
-19.1793172569549));
#131589=CARTESIAN_POINT('Ctrl Pts',(-1.13151936893712,52.8503021059074,
-19.1704205970012));
#131590=CARTESIAN_POINT('Ctrl Pts',(-1.3207121110112,52.8528582954445,-19.158698264822));
#131591=CARTESIAN_POINT('Ctrl Pts',(-1.5097048146442,52.8554156357314,-19.1441350355703));
#131592=CARTESIAN_POINT('Ctrl Pts',(-1.73413046247433,52.8584524341876,
-19.1268414464714));
#131593=CARTESIAN_POINT('Ctrl Pts',(-1.95829920710796,52.8614918260277,
-19.1055398330848));
#131594=CARTESIAN_POINT('Ctrl Pts',(-2.18205463541133,52.8645320182357,
-19.080263891662));
#131595=CARTESIAN_POINT('Ctrl Pts',(-2.49936529561556,52.8688433567537,
-19.0444197303787));
#131596=CARTESIAN_POINT('Ctrl Pts',(-2.81584470864251,52.8731562975685,
-19.0005827977587));
#131597=CARTESIAN_POINT('Ctrl Pts',(-3.13104719357217,52.8774658689263,
-18.9488536459718));
#131598=CARTESIAN_POINT('Ctrl Pts',(-3.66666827147103,52.8847890892887,
-18.8609507094035));
#131599=CARTESIAN_POINT('Ctrl Pts',(-4.19860312306632,52.8921028970356,
-18.7502591860808));
#131600=CARTESIAN_POINT('Ctrl Pts',(-4.72478124005341,52.8994114277968,
-18.6172654105063));
#131601=CARTESIAN_POINT('Ctrl Pts',(-4.86172291115088,52.9013135259332,
-18.5826528158644));
#131602=CARTESIAN_POINT('Ctrl Pts',(-4.99827492587444,52.9032153402213,
-18.546529553826));
#131603=CARTESIAN_POINT('Ctrl Pts',(-5.13440233380297,52.9051172886548,
-18.5089037063098));
#131604=CARTESIAN_POINT('Ctrl Pts',(-5.40852110506648,52.908947228382,-18.4331368108267));
#131605=CARTESIAN_POINT('Ctrl Pts',(-5.68091816212145,52.9127777194398,
-18.3512771297028));
#131606=CARTESIAN_POINT('Ctrl Pts',(-5.95130763229607,52.9166120884,-18.2633890087424));
#131607=CARTESIAN_POINT('Ctrl Pts',(-6.19358031714031,52.9200477357352,
-18.1846400433436));
#131608=CARTESIAN_POINT('Ctrl Pts',(-6.43424312610224,52.9234869765453,
-18.1010504460959));
#131609=CARTESIAN_POINT('Ctrl Pts',(-6.67308857696413,52.9269217457471,
-18.0126665907947));
#131610=CARTESIAN_POINT('Ctrl Pts',(-7.24794549133676,52.9351886012295,
-17.7999429648871));
#131611=CARTESIAN_POINT('Ctrl Pts',(-7.81233686427571,52.9434530644384,
-17.5594167259492));
#131612=CARTESIAN_POINT('Ctrl Pts',(-8.36394641135816,52.9517005977088,
-17.2927211746629));
#131613=CARTESIAN_POINT('Ctrl Pts',(-8.55659738081481,52.9545810686661,
-17.1995771078554));
#131614=CARTESIAN_POINT('Ctrl Pts',(-8.74768941733454,52.9574594842478,
-17.1032414222377));
#131615=CARTESIAN_POINT('Ctrl Pts',(-8.93712443558989,52.9603352569289,
-17.0037850619168));
#131616=CARTESIAN_POINT('Ctrl Pts',(-9.68199009102075,52.9716429038609,
-16.6127188921055));
#131617=CARTESIAN_POINT('Ctrl Pts',(-10.4012305218148,52.9829082108709,
-16.1734030762077));
#131618=CARTESIAN_POINT('Ctrl Pts',(-11.0890955568288,52.9941622433698,
-15.6900910673983));
#131619=CARTESIAN_POINT('Ctrl Pts',(-11.191548518261,52.9958384573054,-15.6181049304706));
#131620=CARTESIAN_POINT('Ctrl Pts',(-11.2933058627304,52.9975145576251,
-15.5451425938077));
#131621=CARTESIAN_POINT('Ctrl Pts',(-11.3943490137149,52.9991907909564,
-15.471217871545));
#131622=CARTESIAN_POINT('',(19.6084606077134,51.0304139295147,6.79311391263022E-6));
#131623=CARTESIAN_POINT('Ctrl Pts',(19.6082239644879,51.0301590524416,-5.30410009837914E-7));
#131624=CARTESIAN_POINT('Ctrl Pts',(19.6081228961578,51.0302499044831,1.27235052528564E-9));
#131625=CARTESIAN_POINT('Ctrl Pts',(19.6080429882435,51.0303217470891,1.29501649034898E-9));
#131626=CARTESIAN_POINT('Ctrl Pts',(19.6079630803296,51.0303935896954,1.29493127332122E-9));
#131627=CARTESIAN_POINT('Ctrl Pts',(19.4619959745594,51.1616278669257,1.13876142678843E-9));
#131628=CARTESIAN_POINT('Ctrl Pts',(19.3484325276744,51.3283200521975,1.08202536907338E-9));
#131629=CARTESIAN_POINT('Ctrl Pts',(19.2794064370868,51.5120303123133,1.10220810256578E-9));
#131630=CARTESIAN_POINT('Ctrl Pts',(19.2103803464993,51.6957405724291,1.12238741980942E-9));
#131631=CARTESIAN_POINT('Ctrl Pts',(19.1858916122094,51.8964689073886,1.21936334062287E-9));
#131632=CARTESIAN_POINT('Ctrl Pts',(19.2095723162942,52.0911135668887,1.11399156565992E-9));
#131633=CARTESIAN_POINT('Ctrl Pts',(19.2188730856566,52.1675616775171,1.07260527382854E-9));
#131634=CARTESIAN_POINT('Ctrl Pts',(19.235598643808,52.2430604109089,-2.37757997399772E-7));
#131635=CARTESIAN_POINT('Ctrl Pts',(19.2591786615383,52.3164591755645,9.76307862920846E-7));
#131636=CARTESIAN_POINT('Ctrl Pts',(19.271330389527,52.3542845000829,1.60196460854356E-6));
#131637=CARTESIAN_POINT('Ctrl Pts',(19.2853033312075,52.3915519118034,2.61382355468254E-6));
#131638=CARTESIAN_POINT('Ctrl Pts',(19.3010242427325,52.4281014788704,4.24733284151868E-6));
#131639=CARTESIAN_POINT('',(-19.6055582896054,52.8450582138894,-1.69465198790265E-7));
#131640=CARTESIAN_POINT('Ctrl Pts',(-19.6055603564746,52.84506054778,-2.36945370312524E-7));
#131641=CARTESIAN_POINT('Ctrl Pts',(-19.6055925456987,52.8417484517506,
-0.112542683348563));
#131642=CARTESIAN_POINT('Ctrl Pts',(-19.604670084826,52.8384210276527,-0.225476948322951));
#131643=CARTESIAN_POINT('Ctrl Pts',(-19.602530556762,52.8346646800942,-0.352949600719289));
#131644=CARTESIAN_POINT('Ctrl Pts',(-19.6021510152469,52.8340383512254,
-0.374203825924449));
#131645=CARTESIAN_POINT('Ctrl Pts',(-19.6017369520864,52.8334116164175,
-0.395471145309745));
#131646=CARTESIAN_POINT('Ctrl Pts',(-19.6014532284003,52.8329937029726,
-0.409652259667448));
#131647=CARTESIAN_POINT('Ctrl Pts',(-19.601367411632,52.8328712245684,-0.413808279820016));
#131648=CARTESIAN_POINT('Ctrl Pts',(-19.6008910042922,52.8321964631831,
-0.436704660608734));
#131649=CARTESIAN_POINT('Ctrl Pts',(-19.6004835508813,52.8316553815306,
-0.455064401847436));
#131650=CARTESIAN_POINT('Ctrl Pts',(-19.5991811139375,52.8300283248966,
-0.510271276597607));
#131651=CARTESIAN_POINT('Ctrl Pts',(-19.5982060546033,52.8289385392534,
-0.547246061249395));
#131652=CARTESIAN_POINT('Ctrl Pts',(-19.5968619084784,52.8275817926832,
-0.593273797604071));
#131653=CARTESIAN_POINT('Ctrl Pts',(-19.5965962142169,52.8273196491068,
-0.602166861007104));
#131654=CARTESIAN_POINT('Ctrl Pts',(-19.5920467800539,52.822930335825,-0.75106854957594));
#131655=CARTESIAN_POINT('Ctrl Pts',(-19.5862084513981,52.818731496207,-0.893463663275313));
#131656=CARTESIAN_POINT('Ctrl Pts',(-19.5671986531288,52.8079905028155,
-1.25750638226643));
#131657=CARTESIAN_POINT('Ctrl Pts',(-19.5518006280488,52.8013550457248,
-1.48220615243444));
#131658=CARTESIAN_POINT('Ctrl Pts',(-19.5238246462705,52.7918065123584,
-1.80505401605452));
#131659=CARTESIAN_POINT('Ctrl Pts',(-19.515033557226,52.7890314538118,-1.8988246634322));
#131660=CARTESIAN_POINT('Ctrl Pts',(-19.4825388264516,52.7795173055043,
-2.22006860033532));
#131661=CARTESIAN_POINT('Ctrl Pts',(-19.4551465276863,52.7726498907413,
-2.45152359548534));
#131662=CARTESIAN_POINT('Ctrl Pts',(-19.3910763534847,52.7587751923332,
-2.91797684619218));
#131663=CARTESIAN_POINT('Ctrl Pts',(-19.3546371681429,52.7517752224142,
-3.15275663325107));
#131664=CARTESIAN_POINT('Ctrl Pts',(-19.2732575178531,52.7378546173678,
-3.618128974937));
#131665=CARTESIAN_POINT('Ctrl Pts',(-19.2288599950743,52.7309489069084,
-3.84830012335159));
#131666=CARTESIAN_POINT('Ctrl Pts',(-19.1664984192301,52.7221140573258,
-4.14158092366669));
#131667=CARTESIAN_POINT('Ctrl Pts',(-19.15347365443,52.7203084427644,-4.20144436482753));
#131668=CARTESIAN_POINT('Ctrl Pts',(-19.1187289036541,52.7155949626976,
-4.35750775452238));
#131669=CARTESIAN_POINT('Ctrl Pts',(-19.0964624470974,52.7126729670559,
-4.45405222495282));
#131670=CARTESIAN_POINT('Ctrl Pts',(-19.0147093230669,52.7022915177831,
-4.79628528775271));
#131671=CARTESIAN_POINT('Ctrl Pts',(-18.9502378247393,52.6947092060476,
-5.04492027557614));
#131672=CARTESIAN_POINT('Ctrl Pts',(-18.8056163930994,52.6789823068514,
-5.55878416790037));
#131673=CARTESIAN_POINT('Ctrl Pts',(-18.724933151062,52.6708284092191,-5.82427726941613));
#131674=CARTESIAN_POINT('Ctrl Pts',(-18.6062112572847,52.6596224046249,
-6.1861192012831));
#131675=CARTESIAN_POINT('Ctrl Pts',(-18.5746953620314,52.6567126663424,
-6.27980750678677));
#131676=CARTESIAN_POINT('Ctrl Pts',(-18.453941509786,52.6458014953979,-6.62992082424477));
#131677=CARTESIAN_POINT('Ctrl Pts',(-18.358806605257,52.6376831084699,-6.88856289683241));
#131678=CARTESIAN_POINT('Ctrl Pts',(-18.1554393757637,52.6212877671451,
-7.40655123855349));
#131679=CARTESIAN_POINT('Ctrl Pts',(-18.047404793437,52.6130145251692,-7.66583915921304));
#131680=CARTESIAN_POINT('Ctrl Pts',(-17.8184800721864,52.5963552507257,
-8.18297627883709));
#131681=CARTESIAN_POINT('Ctrl Pts',(-17.6978564495021,52.5879739328291,
-8.44076733584705));
#131682=CARTESIAN_POINT('Ctrl Pts',(-17.5513771841012,52.578251134281,-8.73654191400148));
#131683=CARTESIAN_POINT('Ctrl Pts',(-17.5329526912771,52.5770357850931,
-8.77345617734912));
#131684=CARTESIAN_POINT('Ctrl Pts',(-17.3873567747301,52.5674913505983,
-9.06288984831342));
#131685=CARTESIAN_POINT('Ctrl Pts',(-17.2530909907949,52.5590424295113,
-9.31635390107174));
#131686=CARTESIAN_POINT('Ctrl Pts',(-17.0701064667371,52.5479888585095,
-9.64388298323993));
#131687=CARTESIAN_POINT('Ctrl Pts',(-17.0283502329665,52.545494890631,-9.71751976744482));
#131688=CARTESIAN_POINT('Ctrl Pts',(-16.8405189352235,52.5344025289127,
-10.0438208624579));
#131689=CARTESIAN_POINT('Ctrl Pts',(-16.6874813361693,52.5256950797981,
-10.2967685965679));
#131690=CARTESIAN_POINT('Ctrl Pts',(-16.3655264424332,52.5080416483436,
-10.8021669953068));
#131691=CARTESIAN_POINT('Ctrl Pts',(-16.1966089802831,52.4990956550636,
-11.0546178711299));
#131692=CARTESIAN_POINT('Ctrl Pts',(-15.8464030235521,52.4811746218643,
-11.5519125332746));
#131693=CARTESIAN_POINT('Ctrl Pts',(-15.6654688997264,52.4722333906056,
-11.7967816634624));
#131694=CARTESIAN_POINT('Ctrl Pts',(-15.2904189373284,52.4542704256865,
-12.2795850642945));
#131695=CARTESIAN_POINT('Ctrl Pts',(-15.0965722117255,52.4452524797188,
-12.5175669905871));
#131696=CARTESIAN_POINT('Ctrl Pts',(-14.8666573280135,52.4348280418115,
-12.7861647393883));
#131697=CARTESIAN_POINT('Ctrl Pts',(-14.8385632628409,52.4335585490354,
-12.8187652132479));
#131698=CARTESIAN_POINT('Ctrl Pts',(-14.7758363795868,52.4307338037448,
-12.8910612249922));
#131699=CARTESIAN_POINT('Ctrl Pts',(-14.7411271247676,52.429177237069,-12.930736903991));
#131700=CARTESIAN_POINT('Ctrl Pts',(-14.5269098693334,52.4196107575525,
-13.1735833114641));
#131701=CARTESIAN_POINT('Ctrl Pts',(-14.3414924657412,52.4115040859706,
-13.3751525676833));
#131702=CARTESIAN_POINT('Ctrl Pts',(-14.095954932415,52.401045124228,-13.6307242524031));
#131703=CARTESIAN_POINT('Ctrl Pts',(-14.0415885681574,52.3987458456443,
-13.686634824752));
#131704=CARTESIAN_POINT('Ctrl Pts',(-13.7672139653941,52.3872224099985,
-13.9653972664265));
#131705=CARTESIAN_POINT('Ctrl Pts',(-13.5398108296145,52.3778959094057,
-14.1856807127343));
#131706=CARTESIAN_POINT('Ctrl Pts',(-13.0713666399865,52.3591238637544,
-14.617513600824));
#131707=CARTESIAN_POINT('Ctrl Pts',(-12.8304771842114,52.3496803142155,
-14.829126587409));
#131708=CARTESIAN_POINT('Ctrl Pts',(-12.3365126889781,52.3307211326314,
-15.2417345093263));
#131709=CARTESIAN_POINT('Ctrl Pts',(-12.0836527156607,52.3212083053885,
-15.442835959266));
#131710=CARTESIAN_POINT('Ctrl Pts',(-11.6744484950786,52.3061040324788,
-15.7519195865119));
#131711=CARTESIAN_POINT('Ctrl Pts',(-11.5232144265799,52.3005802647553,
-15.862852766096));
#131712=CARTESIAN_POINT('Ctrl Pts',(-11.1065999681987,52.2855174394655,
-16.1593446618355));
#131713=CARTESIAN_POINT('Ctrl Pts',(-10.8364724151945,52.2759148920949,
-16.3419170457814));
#131714=CARTESIAN_POINT('Ctrl Pts',(-10.5231769099248,52.264957506433,-16.5423673736145));
#131715=CARTESIAN_POINT('Ctrl Pts',(-10.4870387095265,52.2636961980697,
-16.5653246514441));
#131716=CARTESIAN_POINT('Ctrl Pts',(-10.175660080753,52.2528506587123,-16.761713841815));
#131717=CARTESIAN_POINT('Ctrl Pts',(-9.8936042400416,52.2431757092971,-16.9301331503031));
#131718=CARTESIAN_POINT('Ctrl Pts',(-9.31956920143435,52.2237683719159,
-17.2533718700792));
#131719=CARTESIAN_POINT('Ctrl Pts',(-9.02776593897895,52.214038334576,-17.4083392439094));
#131720=CARTESIAN_POINT('Ctrl Pts',(-8.5437696229052,52.1981061966192,-17.6496109243758));
#131721=CARTESIAN_POINT('Ctrl Pts',(-8.35557260567365,52.1919593291016,
-17.7397452785243));
#131722=CARTESIAN_POINT('Ctrl Pts',(-7.85005881424785,52.1755701735948,
-17.9718393039991));
#131723=CARTESIAN_POINT('Ctrl Pts',(-7.52841893285078,52.1652918857265,
-18.1093189169913));
#131724=CARTESIAN_POINT('Ctrl Pts',(-7.1061725572633,52.1519168215932,-18.2761541141204));
#131725=CARTESIAN_POINT('Ctrl Pts',(-7.0115875467223,52.1489272477106,-18.3126732092322));
#131726=CARTESIAN_POINT('Ctrl Pts',(-6.80822754016628,52.1425142963765,
-18.389340390066));
#131727=CARTESIAN_POINT('Ctrl Pts',(-6.69929549054844,52.1390879844642,
-18.429293840174));
#131728=CARTESIAN_POINT('Ctrl Pts',(-6.41981506131783,52.1303210054183,
-18.5289358440125));
#131729=CARTESIAN_POINT('Ctrl Pts',(-6.24831621995889,52.1249658793934,
-18.5873955964703));
#131730=CARTESIAN_POINT('Ctrl Pts',(-5.73257822581234,52.1089650382019,
-18.7550654767818));
#131731=CARTESIAN_POINT('Ctrl Pts',(-5.3837083446577,52.0982765093625,-18.8578861061905));
#131732=CARTESIAN_POINT('Ctrl Pts',(-4.82470092882315,52.0812728486281,
-19.0055733057012));
#131733=CARTESIAN_POINT('Ctrl Pts',(-4.61844344669223,52.0750243893421,
-19.0565305701774));
#131734=CARTESIAN_POINT('Ctrl Pts',(-4.07197557624196,52.0585064956045,
-19.1821222884765));
#131735=CARTESIAN_POINT('Ctrl Pts',(-3.7287500982468,52.048192697299,-19.2515808750848));
#131736=CARTESIAN_POINT('Ctrl Pts',(-3.03742078293487,52.0275179480329,
-19.372176130849));
#131737=CARTESIAN_POINT('Ctrl Pts',(-2.6894191909299,52.0171589053303,-19.4235153265997));
#131738=CARTESIAN_POINT('Ctrl Pts',(-2.02098142423159,51.997328127605,-19.5037364519636));
#131739=CARTESIAN_POINT('Ctrl Pts',(-1.70129131126314,51.9878718443876,
-19.5343568731379));
#131740=CARTESIAN_POINT('Ctrl Pts',(-1.0249823998892,51.9679022003228,-19.5823445735774));
#131741=CARTESIAN_POINT('Ctrl Pts',(-0.667792431935407,51.9573753904785,
-19.5981353650406));
#131742=CARTESIAN_POINT('Ctrl Pts',(-0.27475252609032,51.9457953648907,
-19.6046601158206));
#131743=CARTESIAN_POINT('Ctrl Pts',(-0.241724150501453,51.9448222827916,
-19.6051255373349));
#131744=CARTESIAN_POINT('Ctrl Pts',(0.159332671349125,51.9330064644075,
-19.609767533624));
#131745=CARTESIAN_POINT('Ctrl Pts',(0.530258884754798,51.9221190915748,
-19.6037128262824));
#131746=CARTESIAN_POINT('Ctrl Pts',(1.27199674415467,51.9003228975036,-19.5701692971895));
#131747=CARTESIAN_POINT('Ctrl Pts',(1.64275021156582,51.8894160621909,-19.5429532781682));
#131748=CARTESIAN_POINT('Ctrl Pts',(2.19159385181496,51.8731748743305,-19.4865454087672));
#131749=CARTESIAN_POINT('Ctrl Pts',(2.3684343893936,51.8679273915797,-19.4659244262103));
#131750=CARTESIAN_POINT('Ctrl Pts',(2.5776675925296,51.8616948916543,-19.4385684362375));
#131751=CARTESIAN_POINT('Ctrl Pts',(2.60978115175303,51.8607375697443,-19.4342877472338));
#131752=CARTESIAN_POINT('Ctrl Pts',(2.90596103935051,51.8519020179744,-19.3940467350876));
#131753=CARTESIAN_POINT('Ctrl Pts',(3.17062945790016,51.8439605811849,-19.3525137097723));
#131754=CARTESIAN_POINT('Ctrl Pts',(3.710337722859,51.8277453505912,-19.2561556179188));
#131755=CARTESIAN_POINT('Ctrl Pts',(3.98540609157203,51.8194710391899,-19.2009010676345));
#131756=CARTESIAN_POINT('Ctrl Pts',(4.62031989940032,51.8003041808124,-19.0588964436023));
#131757=CARTESIAN_POINT('Ctrl Pts',(4.9802394273587,51.7893682761438,-18.967711840101));
#131758=CARTESIAN_POINT('Ctrl Pts',(5.6971097722325,51.7674115198323,-18.7640787401461));
#131759=CARTESIAN_POINT('Ctrl Pts',(6.05406582389314,51.7563914982853,-18.6517553359356));
#131760=CARTESIAN_POINT('Ctrl Pts',(6.76278972121265,51.734297198897,-18.4061611160476));
#131761=CARTESIAN_POINT('Ctrl Pts',(7.11457616477619,51.7232240732181,-18.2730683942154));
#131762=CARTESIAN_POINT('Ctrl Pts',(7.64129619795257,51.7064487124871,-18.0562468188362));
#131763=CARTESIAN_POINT('Ctrl Pts',(7.81761242602456,51.7007998269157,-17.9806760035521));
#131764=CARTESIAN_POINT('Ctrl Pts',(8.24531405374276,51.687007190363,-17.789911408269));
#131765=CARTESIAN_POINT('Ctrl Pts',(8.49609377513715,51.6788439380478,-17.6717472842794));
#131766=CARTESIAN_POINT('Ctrl Pts',(9.09482211928878,51.6591453844852,-17.3739415439158));
#131767=CARTESIAN_POINT('Ctrl Pts',(9.44132951172475,51.6476122888508,-17.1886281829723));
#131768=CARTESIAN_POINT('Ctrl Pts',(10.1227857844083,51.6245418204469,-16.7970757667116));
#131769=CARTESIAN_POINT('Ctrl Pts',(10.4578221204359,51.6130060076461,-16.5911042883885));
#131770=CARTESIAN_POINT('Ctrl Pts',(10.9841638340802,51.5944726651436,-16.2448418886359));
#131771=CARTESIAN_POINT('Ctrl Pts',(11.1784459217303,51.5875397935492,-16.1119559367986));
#131772=CARTESIAN_POINT('Ctrl Pts',(11.4356405423252,51.5782201489369,-15.9290063603959));
#131773=CARTESIAN_POINT('Ctrl Pts',(11.500157085743,51.5758694089111,-15.8825144264215));
#131774=CARTESIAN_POINT('Ctrl Pts',(11.7563902080211,51.5664843645966,-15.6954409044263));
#131775=CARTESIAN_POINT('Ctrl Pts',(11.9464287640387,51.5594142235338,-15.5512521019251));
#131776=CARTESIAN_POINT('Ctrl Pts',(12.3991619800065,51.5423528488553,-15.1942376163961));
#131777=CARTESIAN_POINT('Ctrl Pts',(12.6598215366775,51.532353600076,-14.977429463545));
#131778=CARTESIAN_POINT('Ctrl Pts',(13.2082358134395,51.5108612799637,-14.4963131766022));
#131779=CARTESIAN_POINT('Ctrl Pts',(13.4946074199327,51.4993369324714,-14.2296576873565));
#131780=CARTESIAN_POINT('Ctrl Pts',(14.0526444836909,51.4762135511131,-13.6777691299768));
#131781=CARTESIAN_POINT('Ctrl Pts',(14.3243765171089,51.464615158345,-13.3926358823543));
#131782=CARTESIAN_POINT('Ctrl Pts',(14.8514374437443,51.4413653764677,-12.80508993035));
#131783=CARTESIAN_POINT('Ctrl Pts',(15.1068624003932,51.4297148107003,-12.5028030541164));
#131784=CARTESIAN_POINT('Ctrl Pts',(15.397128315502,51.4159711446079,-12.1374033046253));
#131785=CARTESIAN_POINT('Ctrl Pts',(15.439735823803,51.4139404357511,-12.0831896135226));
#131786=CARTESIAN_POINT('Ctrl Pts',(15.7249687890404,51.4002545547764,-11.7163263449575));
#131787=CARTESIAN_POINT('Ctrl Pts',(15.9598106827574,51.3885377302574,-11.3949633429198));
#131788=CARTESIAN_POINT('Ctrl Pts',(16.2534988879779,51.3732286427984,-10.9661596899773));
#131789=CARTESIAN_POINT('Ctrl Pts',(16.3203783423375,51.3696953578392,-10.8665820788684));
#131790=CARTESIAN_POINT('Ctrl Pts',(16.6036691924059,51.3545195926282,-10.4363191693788));
#131791=CARTESIAN_POINT('Ctrl Pts',(16.8121060386839,51.3428216890387,-10.0981301024006));
#131792=CARTESIAN_POINT('Ctrl Pts',(17.2080374441607,51.3194072802465,-9.40903415128421));
#131793=CARTESIAN_POINT('Ctrl Pts',(17.395702045097,51.3076918297832,-9.058267409473));
#131794=CARTESIAN_POINT('Ctrl Pts',(17.6174580482979,51.2929744257337,-8.61068351653365));
#131795=CARTESIAN_POINT('Ctrl Pts',(17.6611389208389,51.2900292097143,-8.52077241702777));
#131796=CARTESIAN_POINT('Ctrl Pts',(17.7135530110621,51.2864372468675,-8.41070033928684));
#131797=CARTESIAN_POINT('Ctrl Pts',(17.7229066564763,51.2857939416677,-8.39097062966791));
#131798=CARTESIAN_POINT('Ctrl Pts',(17.7776864918253,51.2820128596675,-8.27491204269752));
#131799=CARTESIAN_POINT('Ctrl Pts',(17.8224093541796,51.2788670004747,-8.17809624823415));
#131800=CARTESIAN_POINT('Ctrl Pts',(17.8995799635922,51.2733375138638,-8.00732542177445));
#131801=CARTESIAN_POINT('Ctrl Pts',(17.9323490583552,51.2709560976071,-7.93358486312025));
#131802=CARTESIAN_POINT('Ctrl Pts',(18.1142733996983,51.2575501495496,-7.51716873179003));
#131803=CARTESIAN_POINT('Ctrl Pts',(18.2546382899617,51.2464938140792,-7.16878290695132));
#131804=CARTESIAN_POINT('Ctrl Pts',(18.4003378500059,51.2341189329527,-6.77445217701858));
#131805=CARTESIAN_POINT('Ctrl Pts',(18.4151614315933,51.2328485890812,-6.73392081407898));
#131806=CARTESIAN_POINT('Ctrl Pts',(18.5426262335715,51.2218255747612,-6.38179074062475));
#131807=CARTESIAN_POINT('Ctrl Pts',(18.6479594981428,51.2120345627853,-6.06608810159803));
#131808=CARTESIAN_POINT('Ctrl Pts',(18.8671339376506,51.1899406036996,-5.34878327460384));
#131809=CARTESIAN_POINT('Ctrl Pts',(18.9767203497073,51.1776239784365,-4.94509044414386));
#131810=CARTESIAN_POINT('Ctrl Pts',(19.1708607577922,51.1528664435761,-4.12735976902365));
#131811=CARTESIAN_POINT('Ctrl Pts',(19.255414676112,51.1404255031208,-3.71332176895914));
#131812=CARTESIAN_POINT('Ctrl Pts',(19.3960443253465,51.1158230650192,-2.88993642629254));
#131813=CARTESIAN_POINT('Ctrl Pts',(19.4529487700286,51.1036654226984,-2.48086707011668));
#131814=CARTESIAN_POINT('Ctrl Pts',(19.540871983349,51.0793175397811,-1.65882720329809));
#131815=CARTESIAN_POINT('Ctrl Pts',(19.5720629339765,51.0671280385261,-1.24590167511473));
#131816=CARTESIAN_POINT('Ctrl Pts',(19.6020712986058,51.0467507921403,-0.554667682137418));
#131817=CARTESIAN_POINT('Ctrl Pts',(19.6082453759362,51.0385948708625,-0.277755835072915));
#131818=CARTESIAN_POINT('Ctrl Pts',(19.6084606077134,51.0304139295147,6.79311391263022E-6));
#131819=CARTESIAN_POINT('Origin',(-20.1849349571982,53.5988838226034,0.000262395295693353));
#131820=CARTESIAN_POINT('Ctrl Pts',(-6.25548438313555,53.8215594674016,
17.8585814829415));
#131821=CARTESIAN_POINT('Ctrl Pts',(-8.596721469771,53.821559313375,16.9486339846869));
#131822=CARTESIAN_POINT('Ctrl Pts',(-12.922677171224,53.8215594364209,14.2069418061347));
#131823=CARTESIAN_POINT('Ctrl Pts',(-17.3235452778571,53.8215598030708,
7.90643500361008));
#131824=CARTESIAN_POINT('Ctrl Pts',(-18.9143664771171,53.8215591563774,
0.37939771389997));
#131825=CARTESIAN_POINT('Ctrl Pts',(-17.572478466597,53.8215601332391,-6.31855505143041));
#131826=CARTESIAN_POINT('Ctrl Pts',(-13.687957293373,53.8215588895675,-12.8645565317875));
#131827=CARTESIAN_POINT('Ctrl Pts',(-8.0616299033231,53.8215602113758,-16.9223931136177));
#131828=CARTESIAN_POINT('Ctrl Pts',(0.20726212223489,53.8215590963121,-18.7259579279802));
#131829=CARTESIAN_POINT('Ctrl Pts',(7.00888868664215,53.821560734605,-17.3722306610285));
#131830=CARTESIAN_POINT('Ctrl Pts',(13.9584356459997,53.8215583062785,-12.5454265553899));
#131831=CARTESIAN_POINT('Ctrl Pts',(17.6071632632404,53.8215609099894,-6.6520203958124));
#131832=CARTESIAN_POINT('Ctrl Pts',(18.8392812907251,53.8215593148746,1.71641584793513));
#131833=CARTESIAN_POINT('Ctrl Pts',(16.8427375335989,53.8215610275599,9.25287408808326));
#131834=CARTESIAN_POINT('Ctrl Pts',(11.1485444440412,53.8215561904501,15.6253238529267));
#131835=CARTESIAN_POINT('Ctrl Pts',(6.5389557299228,53.8215698729307,17.8355373837725));
#131836=CARTESIAN_POINT('Ctrl Pts',(4.10892851484436,53.8215594674016,18.4630888385391));
#131837=CARTESIAN_POINT('Ctrl Pts',(-6.25637512534806,53.8215594674016,
17.860874686209));
#131838=CARTESIAN_POINT('Ctrl Pts',(-8.59797049958442,53.8215593647172,
16.950970569487));
#131839=CARTESIAN_POINT('Ctrl Pts',(-12.9247205927933,53.8215594467478,
14.2091716478024));
#131840=CARTESIAN_POINT('Ctrl Pts',(-17.3267012945512,53.8215596911811,
7.90786832951187));
#131841=CARTESIAN_POINT('Ctrl Pts',(-18.9182454241784,53.8215592600521,
0.37947614816378));
#131842=CARTESIAN_POINT('Ctrl Pts',(-17.5764229185005,53.8215599112933,
-6.31998238608487));
#131843=CARTESIAN_POINT('Ctrl Pts',(-13.6913310723942,53.8215590821789,
-12.8676970201262));
#131844=CARTESIAN_POINT('Ctrl Pts',(-8.06378930070651,53.8215599633844,
-16.9268495356957));
#131845=CARTESIAN_POINT('Ctrl Pts',(0.207270742707088,53.8215592200086,
-18.7313096285303));
#131846=CARTESIAN_POINT('Ctrl Pts',(7.01095532656319,53.8215603122039,-17.3775305451473));
#131847=CARTESIAN_POINT('Ctrl Pts',(13.962903644199,53.8215586933195,-12.5495636472001));
#131848=CARTESIAN_POINT('Ctrl Pts',(17.6131415434312,53.8215604291268,-6.65440032877));
#131849=CARTESIAN_POINT('Ctrl Pts',(18.8461203525986,53.8215593657169,1.71689071250368));
#131850=CARTESIAN_POINT('Ctrl Pts',(16.8492636979064,53.8215605075072,9.25622319291917));
#131851=CARTESIAN_POINT('Ctrl Pts',(11.1532400247132,53.8215572827673,15.6314792842997));
#131852=CARTESIAN_POINT('Ctrl Pts',(6.54192548569314,53.821566404421,17.8428886402011));
#131853=CARTESIAN_POINT('Ctrl Pts',(4.11093795110163,53.8215594674016,18.4708633440412));
#131854=CARTESIAN_POINT('Ctrl Pts',(-6.25726586756057,53.8215594674016,
17.8631678894765));
#131855=CARTESIAN_POINT('Ctrl Pts',(-8.59921952939784,53.8215594160594,
16.9533071542872));
#131856=CARTESIAN_POINT('Ctrl Pts',(-12.9267640143627,53.8215594570747,
14.21140148947));
#131857=CARTESIAN_POINT('Ctrl Pts',(-17.3298573112454,53.8215595792913,
7.90930165541368));
#131858=CARTESIAN_POINT('Ctrl Pts',(-18.9221243712396,53.8215593637269,
0.379554582427596));
#131859=CARTESIAN_POINT('Ctrl Pts',(-17.5803673704039,53.8215596893475,
-6.32140972073934));
#131860=CARTESIAN_POINT('Ctrl Pts',(-13.6947048514155,53.8215592747903,
-12.8708375084648));
#131861=CARTESIAN_POINT('Ctrl Pts',(-8.06594869808993,53.821559715393,-16.9313059577737));
#131862=CARTESIAN_POINT('Ctrl Pts',(0.207279363179286,53.8215593437051,
-18.7366613290805));
#131863=CARTESIAN_POINT('Ctrl Pts',(7.01302196648423,53.8215598898027,-17.3828304292661));
#131864=CARTESIAN_POINT('Ctrl Pts',(13.9673716423984,53.8215590803606,-12.5537007390103));
#131865=CARTESIAN_POINT('Ctrl Pts',(17.619119823622,53.8215599482642,-6.65678026172759));
#131866=CARTESIAN_POINT('Ctrl Pts',(18.852959414472,53.8215594165593,1.71736557707223));
#131867=CARTESIAN_POINT('Ctrl Pts',(16.8557898622139,53.8215599874544,9.25957229775508));
#131868=CARTESIAN_POINT('Ctrl Pts',(11.1579356053852,53.8215583750845,15.6376347156727));
#131869=CARTESIAN_POINT('Ctrl Pts',(6.54489524146348,53.8215629359113,17.8502398966296));
#131870=CARTESIAN_POINT('Ctrl Pts',(4.11294738735891,53.8215594674016,18.4786378495433));
#131871=CARTESIAN_POINT('Ctrl Pts',(-6.25815660977309,53.8215594674016,
17.865461092744));
#131872=CARTESIAN_POINT('Ctrl Pts',(-8.60046855921126,53.8215594674016,
16.9556437390873));
#131873=CARTESIAN_POINT('Ctrl Pts',(-12.9288074359321,53.8215594674016,
14.2136313311377));
#131874=CARTESIAN_POINT('Ctrl Pts',(-17.3330133279395,53.8215594674016,
7.91073498131548));
#131875=CARTESIAN_POINT('Ctrl Pts',(-18.9260033183009,53.8215594674016,
0.379633016691406));
#131876=CARTESIAN_POINT('Ctrl Pts',(-17.5843118223073,53.8215594674016,
-6.32283705539381));
#131877=CARTESIAN_POINT('Ctrl Pts',(-13.6980786304368,53.8215594674016,
-12.8739779968035));
#131878=CARTESIAN_POINT('Ctrl Pts',(-8.06810809547334,53.8215594674016,
-16.9357623798517));
#131879=CARTESIAN_POINT('Ctrl Pts',(0.207287983651484,53.8215594674016,
-18.7420130296306));
#131880=CARTESIAN_POINT('Ctrl Pts',(7.01508860640527,53.8215594674016,-17.3881303133849));
#131881=CARTESIAN_POINT('Ctrl Pts',(13.9718396405977,53.8215594674016,-12.5578378308205));
#131882=CARTESIAN_POINT('Ctrl Pts',(17.6250981038128,53.8215594674016,-6.65916019468519));
#131883=CARTESIAN_POINT('Ctrl Pts',(18.8597984763454,53.8215594674016,1.71784044164077));
#131884=CARTESIAN_POINT('Ctrl Pts',(16.8623160265213,53.8215594674016,9.262921402591));
#131885=CARTESIAN_POINT('Ctrl Pts',(11.1626311860572,53.8215594674016,15.6437901470458));
#131886=CARTESIAN_POINT('Ctrl Pts',(6.54786499723382,53.8215594674016,17.8575911530582));
#131887=CARTESIAN_POINT('Ctrl Pts',(4.11495682361618,53.8215594674016,18.4864123550454));
#131888=CARTESIAN_POINT('Ctrl Pts',(-6.28360638727348,53.8215594674016,
17.9309811861014));
#131889=CARTESIAN_POINT('Ctrl Pts',(-8.63615512530899,53.8215609343215,
17.0224033048057));
#131890=CARTESIAN_POINT('Ctrl Pts',(-12.9871909093425,53.8215597624565,
14.2773410930703));
#131891=CARTESIAN_POINT('Ctrl Pts',(-17.4231852334868,53.8215562705526,
7.95168714993829));
#131892=CARTESIAN_POINT('Ctrl Pts',(-19.0368303771942,53.8215624295372,
0.381873995657398));
#131893=CARTESIAN_POINT('Ctrl Pts',(-17.6970104481198,53.821553126092,-6.36361804552155));
#131894=CARTESIAN_POINT('Ctrl Pts',(-13.7944723167586,53.8215649705842,
-12.9637062350509));
#131895=CARTESIAN_POINT('Ctrl Pts',(-8.12980516357093,53.8215523819331,
-17.0630887249373));
#131896=CARTESIAN_POINT('Ctrl Pts',(0.207534282857136,53.8215630015873,
-18.8949187596345));
#131897=CARTESIAN_POINT('Ctrl Pts',(7.07413546129215,53.8215473987985,-17.5395555739224));
#131898=CARTESIAN_POINT('Ctrl Pts',(14.0994967320067,53.8215705257173,-12.6760404539687));
#131899=CARTESIAN_POINT('Ctrl Pts',(17.7959061092648,53.8215457284706,-6.7271582791879));
#131900=CARTESIAN_POINT('Ctrl Pts',(19.0552002441578,53.8215609200401,1.73140800074211));
#131901=CARTESIAN_POINT('Ctrl Pts',(17.0487778638776,53.8215446087513,9.35861011218849));
#131902=CARTESIAN_POINT('Ctrl Pts',(11.2967906338286,53.8215906764636,15.8196596148462));
#131903=CARTESIAN_POINT('Ctrl Pts',(6.63271516210063,53.8214603671245,18.0676270510168));
#131904=CARTESIAN_POINT('Ctrl Pts',(4.17236928810975,53.8215594674016,18.7085410836768));
#131905=CARTESIAN_POINT('Ctrl Pts',(-6.33450554197011,53.8066828852378,
18.0620203422386));
#131906=CARTESIAN_POINT('Ctrl Pts',(-8.70752903053023,53.8046176739566,
17.1559227090939));
#131907=CARTESIAN_POINT('Ctrl Pts',(-13.1039554075863,53.8003695479943,
14.4047556946089));
#131908=CARTESIAN_POINT('Ctrl Pts',(-17.6035206411325,53.7936334184538,
8.03359589794237));
#131909=CARTESIAN_POINT('Ctrl Pts',(-19.2584763548038,53.7865080464195,
0.3863504206842));
#131910=CARTESIAN_POINT('Ctrl Pts',(-17.9223946916317,53.7797908846847,
-6.44515923082174));
#131911=CARTESIAN_POINT('Ctrl Pts',(-13.9872403289066,53.7718452096691,
-13.143157365308));
#131912=CARTESIAN_POINT('Ctrl Pts',(-8.25320202570488,53.7643261945423,
-17.3177026483513));
#131913=CARTESIAN_POINT('Ctrl Pts',(0.208032935588374,53.7542636025864,
-19.2006767423678));
#131914=CARTESIAN_POINT('Ctrl Pts',(7.19216789610809,53.7456261095377,-17.8423511759897));
#131915=CARTESIAN_POINT('Ctrl Pts',(14.3547628067056,53.7339280846391,-12.9123663344748));
#131916=CARTESIAN_POINT('Ctrl Pts',(18.1373805690966,53.7237539263749,-6.86314194894221));
#131917=CARTESIAN_POINT('Ctrl Pts',(19.4457957015732,53.7096919476992,1.75852515523058));
#131918=CARTESIAN_POINT('Ctrl Pts',(17.4215021481343,53.6956305400675,9.54983621467604));
#131919=CARTESIAN_POINT('Ctrl Pts',(11.5648220266574,53.6773192061248,16.1711688228557));
#131920=CARTESIAN_POINT('Ctrl Pts',(6.80239761212062,53.6643258242302,18.4870071186407));
#131921=CARTESIAN_POINT('Ctrl Pts',(4.28705095193018,53.6570173418646,19.1522442482506));
#131922=CARTESIAN_POINT('Ctrl Pts',(-6.40139016890298,53.7462191777732,
18.2342138712683));
#131923=CARTESIAN_POINT('Ctrl Pts',(-8.80089019538924,53.7358825214817,
17.3302733699115));
#131924=CARTESIAN_POINT('Ctrl Pts',(-13.2550063777873,53.7147304460669,
14.5686821896627));
#131925=CARTESIAN_POINT('Ctrl Pts',(-17.8315007619451,53.681542992411,8.13632451545703));
#131926=CARTESIAN_POINT('Ctrl Pts',(-19.5319469838262,53.6468212013315,
0.390984958975788));
#131927=CARTESIAN_POINT('Ctrl Pts',(-18.1940916940099,53.6144909569505,
-6.54421796173729));
#131928=CARTESIAN_POINT('Ctrl Pts',(-14.2131690953963,53.576636302478,-13.3550353350387));
#131929=CARTESIAN_POINT('Ctrl Pts',(-8.39327862684007,53.541294854268,-17.6100048079314));
#131930=CARTESIAN_POINT('Ctrl Pts',(0.210100772676625,53.494680622113,-19.5392910832916));
#131931=CARTESIAN_POINT('Ctrl Pts',(7.32056503897356,53.4552710579896,-18.1666053087022));
#131932=CARTESIAN_POINT('Ctrl Pts',(14.618919588113,53.4028035612322,-13.1542714336689));
#131933=CARTESIAN_POINT('Ctrl Pts',(18.4763607445562,53.3579733102958,-6.99550960202322));
#131934=CARTESIAN_POINT('Ctrl Pts',(19.8124417350122,53.2972990660473,1.78655772526428));
#131935=CARTESIAN_POINT('Ctrl Pts',(17.7499693371806,53.2378885568115,9.72329314401033));
#131936=CARTESIAN_POINT('Ctrl Pts',(11.7818101085202,53.1628664959693,16.4618412940348));
#131937=CARTESIAN_POINT('Ctrl Pts',(6.93211635740405,53.1112063079878,18.8119958310689));
#131938=CARTESIAN_POINT('Ctrl Pts',(4.37277870513231,53.0827317328783,19.4839247813055));
#131939=CARTESIAN_POINT('Ctrl Pts',(-6.45737457434202,53.6615753483831,
18.3783449337447));
#131940=CARTESIAN_POINT('Ctrl Pts',(-8.87835639847467,53.6399867954788,
17.4744600255677));
#131941=CARTESIAN_POINT('Ctrl Pts',(-13.3776616293571,53.5961172464687,
14.700361463702));
#131942=CARTESIAN_POINT('Ctrl Pts',(-18.0082754951081,53.5282993065665,
8.21468104092291));
#131943=CARTESIAN_POINT('Ctrl Pts',(-19.7334054697092,53.458450440031,0.392981093979484));
#131944=CARTESIAN_POINT('Ctrl Pts',(-18.3841901372567,53.3945197230683,
-6.61472988672912));
#131945=CARTESIAN_POINT('Ctrl Pts',(-14.3610499884877,53.3207770392367,
-13.4962430276583));
#131946=CARTESIAN_POINT('Ctrl Pts',(-8.47779786275396,53.2532324912541,
-17.7916226741663));
#131947=CARTESIAN_POINT('Ctrl Pts',(0.213733074963778,53.1660187384648,
-19.7300599080443));
#131948=CARTESIAN_POINT('Ctrl Pts',(7.38911971799539,53.0939038888096,-18.3316178394865));
#131949=CARTESIAN_POINT('Ctrl Pts',(14.7385726998089,53.000308633345,-13.2594550783691));
#131950=CARTESIAN_POINT('Ctrl Pts',(18.6065581419462,52.9224465324887,-7.04206443966783));
#131951=CARTESIAN_POINT('Ctrl Pts',(19.9188612165276,52.8203734140136,1.79909928596318));
#131952=CARTESIAN_POINT('Ctrl Pts',(17.8096938050096,52.7236856624674,9.76336122980632));
#131953=CARTESIAN_POINT('Ctrl Pts',(11.7886575153758,52.6073917151753,16.4821869951651));
#131954=CARTESIAN_POINT('Ctrl Pts',(6.92286530509344,52.5312530954108,18.7964489363079));
#131955=CARTESIAN_POINT('Ctrl Pts',(4.36302567319405,52.4906084073178,19.4461903171284));
#131956=CARTESIAN_POINT('Ctrl Pts',(-6.4876515464368,53.5968202689985,18.4562925715265));
#131957=CARTESIAN_POINT('Ctrl Pts',(-8.91975716606861,53.5669142437381,
17.5511656181307));
#131958=CARTESIAN_POINT('Ctrl Pts',(-13.4412555750452,53.5064870671109,
14.7675824406655));
#131959=CARTESIAN_POINT('Ctrl Pts',(-18.0938553210738,53.4142359093658,
8.25164135229174));
#131960=CARTESIAN_POINT('Ctrl Pts',(-19.8230708337054,53.320504267791,0.392773713085492));
#131961=CARTESIAN_POINT('Ctrl Pts',(-18.4611384260633,53.2359532306387,
-6.64422016818865));
#131962=CARTESIAN_POINT('Ctrl Pts',(-14.4128963405634,53.1397303383398,
-13.547861557799));
#131963=CARTESIAN_POINT('Ctrl Pts',(-8.50159161585833,53.0530474382274,
-17.8473341891454));
#131964=CARTESIAN_POINT('Ctrl Pts',(0.216810303088881,52.9432783212641,
-19.7720231731558));
#131965=CARTESIAN_POINT('Ctrl Pts',(7.40071045094123,52.8543294494527,-18.3519029376622));
#131966=CARTESIAN_POINT('Ctrl Pts',(14.7387842978947,52.741648174077,-13.2548239938675));
#131967=CARTESIAN_POINT('Ctrl Pts',(18.5815451496294,52.6502625473374,-7.02776717063484));
#131968=CARTESIAN_POINT('Ctrl Pts',(19.855601224251,52.5342068279963,1.79886364035164));
#131969=CARTESIAN_POINT('Ctrl Pts',(17.7166151328884,52.4279585850126,9.72275831322159));
#131970=CARTESIAN_POINT('Ctrl Pts',(11.6950643395759,52.3066953375181,16.3677052043749));
#131971=CARTESIAN_POINT('Ctrl Pts',(6.85437554697585,52.2316639244051,18.631754104486));
#131972=CARTESIAN_POINT('Ctrl Pts',(4.31433065202229,52.1931996131949,19.2577893620576));
#131973=CARTESIAN_POINT('Ctrl Pts',(-6.50177218221283,53.5613503896502,
18.4926459492445));
#131974=CARTESIAN_POINT('Ctrl Pts',(-8.93890164522789,53.5269985496435,
17.5865183475454));
#131975=CARTESIAN_POINT('Ctrl Pts',(-13.470013889337,53.4578210299145,14.797628130887));
#131976=CARTESIAN_POINT('Ctrl Pts',(-18.1305360963661,53.3529697782245,
8.26713585006556));
#131977=CARTESIAN_POINT('Ctrl Pts',(-19.8587739521682,53.2472655244295,
0.392286536290934));
#131978=CARTESIAN_POINT('Ctrl Pts',(-18.4889660048854,53.1527303509971,
-6.65527330268877));
#131979=CARTESIAN_POINT('Ctrl Pts',(-14.4284779658127,53.0459796536448,
-13.5643277123972));
#131980=CARTESIAN_POINT('Ctrl Pts',(-8.50613176248168,52.9507701198261,
-17.8605183647191));
#131981=CARTESIAN_POINT('Ctrl Pts',(0.218515114135444,52.8315873188062,
-19.773634254483));
#131982=CARTESIAN_POINT('Ctrl Pts',(7.39874611319294,52.7361987526969,-18.341612563585));
#131983=CARTESIAN_POINT('Ctrl Pts',(14.7208646408227,52.6171373477396,-13.2356268102053));
#131984=CARTESIAN_POINT('Ctrl Pts',(18.5440571275075,52.5221207659386,-7.01055399915146));
#131985=CARTESIAN_POINT('Ctrl Pts',(19.7947769381447,52.4038831257346,1.79677808407989));
#131986=CARTESIAN_POINT('Ctrl Pts',(17.6422320450414,52.2980656249822,9.68808944394441));
#131987=CARTESIAN_POINT('Ctrl Pts',(11.629041097798,52.1816000434494,16.2848877645377));
#131988=CARTESIAN_POINT('Ctrl Pts',(6.80847443093471,52.112453895739,18.5204341309023));
#131989=CARTESIAN_POINT('Ctrl Pts',(4.28231855356873,52.0781181552299,19.1339346069439));
#131990=CARTESIAN_POINT('Ctrl Pts',(-6.50243773484574,53.5596785760036,
18.4943594051143));
#131991=CARTESIAN_POINT('Ctrl Pts',(-8.9398039883456,53.5251171899285,17.5881846395251));
#131992=CARTESIAN_POINT('Ctrl Pts',(-13.4713693645506,53.4555272373613,
14.7990442844194));
#131993=CARTESIAN_POINT('Ctrl Pts',(-18.1322649835749,53.3500821012434,
8.26786615739397));
#131994=CARTESIAN_POINT('Ctrl Pts',(-19.8604567591518,53.2438135383258,
0.392263574024689));
#131995=CARTESIAN_POINT('Ctrl Pts',(-18.4902776114339,53.14880777927,-6.65579427376155));
#131996=CARTESIAN_POINT('Ctrl Pts',(-14.4292123797495,53.0415608713729,
-13.5651038171506));
#131997=CARTESIAN_POINT('Ctrl Pts',(-8.50634575472586,52.9459494488855,
-17.8611397788612));
#131998=CARTESIAN_POINT('Ctrl Pts',(0.218595467562772,52.826322949557,-19.7737101901162));
#131999=CARTESIAN_POINT('Ctrl Pts',(7.39865352740707,52.7306308591899,-18.3411275439534));
#132000=CARTESIAN_POINT('Ctrl Pts',(14.7200200276527,52.6112687374583,-13.2347219829487));
#132001=CARTESIAN_POINT('Ctrl Pts',(18.5422901920648,52.516081016642,-7.00974268500221));
#132002=CARTESIAN_POINT('Ctrl Pts',(19.7919100867929,52.3977405352347,1.79667978486095));
#132003=CARTESIAN_POINT('Ctrl Pts',(17.6387261221676,52.2919433367995,9.68645538457249));
#132004=CARTESIAN_POINT('Ctrl Pts',(11.6259292023356,52.1757038852557,16.28098430254));
#132005=CARTESIAN_POINT('Ctrl Pts',(6.80631095833198,52.1068351297212,18.5151872494807));
#132006=CARTESIAN_POINT('Ctrl Pts',(4.28080971666162,52.0726939825112,19.1280969194862));
#132007=CARTESIAN_POINT('Ctrl Pts',(-6.50310328747865,53.558006762357,18.4960728609841));
#132008=CARTESIAN_POINT('Ctrl Pts',(-8.94070633146331,53.5232358302135,
17.5898509315049));
#132009=CARTESIAN_POINT('Ctrl Pts',(-13.4727248397643,53.4532334448081,
14.8004604379518));
#132010=CARTESIAN_POINT('Ctrl Pts',(-18.1339938707837,53.3471944242623,
8.26859646472238));
#132011=CARTESIAN_POINT('Ctrl Pts',(-19.8621395661353,53.240361552222,0.392240611758438));
#132012=CARTESIAN_POINT('Ctrl Pts',(-18.4915892179824,53.1448852075429,
-6.65631524483432));
#132013=CARTESIAN_POINT('Ctrl Pts',(-14.4299467936863,53.0371420891009,
-13.565879921904));
#132014=CARTESIAN_POINT('Ctrl Pts',(-8.50655974697004,52.9411287779449,
-17.8617611930032));
#132015=CARTESIAN_POINT('Ctrl Pts',(0.218675820990099,52.8210585803078,
-19.7737861257495));
#132016=CARTESIAN_POINT('Ctrl Pts',(7.3985609416212,52.7250629656828,-18.3406425243219));
#132017=CARTESIAN_POINT('Ctrl Pts',(14.7191754144827,52.6054001271769,-13.2338171556921));
#132018=CARTESIAN_POINT('Ctrl Pts',(18.5405232566221,52.5100412673454,-7.00893137085296));
#132019=CARTESIAN_POINT('Ctrl Pts',(19.7890432354411,52.3915979447348,1.79658148564201));
#132020=CARTESIAN_POINT('Ctrl Pts',(17.6352201992937,52.2858210486167,9.68482132520056));
#132021=CARTESIAN_POINT('Ctrl Pts',(11.6228173068731,52.1698077270619,16.2770808405424));
#132022=CARTESIAN_POINT('Ctrl Pts',(6.80414748572924,52.1012163637034,18.5099403680591));
#132023=CARTESIAN_POINT('Ctrl Pts',(4.2793008797545,52.0672698097924,19.1222592320285));
#132024=CARTESIAN_POINT('Ctrl Pts',(-6.50376884011156,53.5563349487104,
18.4977863168538));
#132025=CARTESIAN_POINT('Ctrl Pts',(-8.94160867458101,53.5213544704985,
17.5915172234846));
#132026=CARTESIAN_POINT('Ctrl Pts',(-13.4740803149779,53.450939652255,14.8018765914843));
#132027=CARTESIAN_POINT('Ctrl Pts',(-18.1357227579925,53.3443067472811,
8.26932677205079));
#132028=CARTESIAN_POINT('Ctrl Pts',(-19.8638223731189,53.2369095661182,
0.392217649492186));
#132029=CARTESIAN_POINT('Ctrl Pts',(-18.4929008245309,53.1409626358158,
-6.65683621590709));
#132030=CARTESIAN_POINT('Ctrl Pts',(-14.430681207623,53.032723306829,-13.5666560266574));
#132031=CARTESIAN_POINT('Ctrl Pts',(-8.50677373921422,52.9363081070042,
-17.8623826071452));
#132032=CARTESIAN_POINT('Ctrl Pts',(0.218756174417428,52.8157942110586,
-19.7738620613827));
#132033=CARTESIAN_POINT('Ctrl Pts',(7.39846835583533,52.7194950721757,-18.3401575046904));
#132034=CARTESIAN_POINT('Ctrl Pts',(14.7183308013127,52.5995315168955,-13.2329123284355));
#132035=CARTESIAN_POINT('Ctrl Pts',(18.5387563211794,52.5040015180488,-7.00812005670371));
#132036=CARTESIAN_POINT('Ctrl Pts',(19.7861763840893,52.3854553542348,1.79648318642307));
#132037=CARTESIAN_POINT('Ctrl Pts',(17.6317142764199,52.2796987604339,9.68318726582863));
#132038=CARTESIAN_POINT('Ctrl Pts',(11.6197054114106,52.1639115688681,16.2731773785447));
#132039=CARTESIAN_POINT('Ctrl Pts',(6.8019840131265,52.0955975976856,18.5046934866375));
#132040=CARTESIAN_POINT('Ctrl Pts',(4.27779204284739,52.0618456370737,19.1164215445708));
#132041=CARTESIAN_POINT('Ctrl Pts',(19.3015766858337,52.4278660026184,-2.77257008160993E-6));
#132042=CARTESIAN_POINT('Ctrl Pts',(19.3015977612099,52.4279152233447,-2.78521243282727E-6));
#132043=CARTESIAN_POINT('Ctrl Pts',(19.3016188365515,52.4279644439898,-2.79790515700003E-6));
#132044=CARTESIAN_POINT('Ctrl Pts',(19.3016399118584,52.4280136645538,-2.81064826063255E-6));
#132045=CARTESIAN_POINT('Ctrl Pts',(19.3315276909655,52.4978154164058,-2.08821787563967E-5));
#132046=CARTESIAN_POINT('Ctrl Pts',(19.3532467709307,52.5708798456473,-3.34790793818145E-5));
#132047=CARTESIAN_POINT('Ctrl Pts',(19.3665660267064,52.6452785267044,-4.11339344046923E-5));
#132048=CARTESIAN_POINT('Ctrl Pts',(19.3780977936882,52.7096926552521,-4.77614822113554E-5));
#132049=CARTESIAN_POINT('Ctrl Pts',(19.3833329768563,52.7751081045253,-5.06613030907398E-5));
#132050=CARTESIAN_POINT('Ctrl Pts',(19.3821179041121,52.8403045045664,-4.91482733062555E-5));
#132051=CARTESIAN_POINT('Ctrl Pts',(19.3817481048216,52.8601465943419,-4.86877927749572E-5));
#132052=CARTESIAN_POINT('Ctrl Pts',(19.3807808318657,52.879968579438,-4.78117594276212E-5));
#132053=CARTESIAN_POINT('Ctrl Pts',(19.3792251165305,52.8997357783428,-4.66253836092934E-5));
#132054=CARTESIAN_POINT('Ctrl Pts',(19.3765778105086,52.9333729248766,-4.46065696304129E-5));
#132055=CARTESIAN_POINT('Ctrl Pts',(19.3722265756445,52.9668513331079,-4.16617138982725E-5));
#132056=CARTESIAN_POINT('Ctrl Pts',(19.3662155649482,52.999999994243,-3.82458235109841E-5));
#132057=CARTESIAN_POINT('Ctrl Pts',(-6.25548438313555,53.8215594674016,
17.8585814829415));
#132058=CARTESIAN_POINT('Ctrl Pts',(-8.596721469771,53.821559313375,16.9486339846869));
#132059=CARTESIAN_POINT('Ctrl Pts',(-12.922677171224,53.8215594364209,14.2069418061347));
#132060=CARTESIAN_POINT('Ctrl Pts',(-17.3235452778571,53.8215598030708,
7.90643500361008));
#132061=CARTESIAN_POINT('Ctrl Pts',(-18.9143664771171,53.8215591563774,
0.37939771389997));
#132062=CARTESIAN_POINT('Ctrl Pts',(-17.572478466597,53.8215601332391,-6.31855505143041));
#132063=CARTESIAN_POINT('Ctrl Pts',(-13.687957293373,53.8215588895675,-12.8645565317875));
#132064=CARTESIAN_POINT('Ctrl Pts',(-8.0616299033231,53.8215602113758,-16.9223931136177));
#132065=CARTESIAN_POINT('Ctrl Pts',(0.20726212223489,53.8215590963121,-18.7259579279802));
#132066=CARTESIAN_POINT('Ctrl Pts',(7.00888868664215,53.821560734605,-17.3722306610285));
#132067=CARTESIAN_POINT('Ctrl Pts',(13.9584356459997,53.8215583062785,-12.5454265553899));
#132068=CARTESIAN_POINT('Ctrl Pts',(17.6071632632404,53.8215609099894,-6.6520203958124));
#132069=CARTESIAN_POINT('Ctrl Pts',(18.8392812907251,53.8215593148746,1.71641584793513));
#132070=CARTESIAN_POINT('Ctrl Pts',(16.8427375335989,53.8215610275599,9.25287408808326));
#132071=CARTESIAN_POINT('Ctrl Pts',(11.148372348963,53.8215561903039,15.6255164468946));
#132072=CARTESIAN_POINT('Ctrl Pts',(6.53849134296508,53.8215698743092,17.8357600432856));
#132073=CARTESIAN_POINT('Ctrl Pts',(4.10819408612326,53.8215594642562,18.4632784883023));
#132074=CARTESIAN_POINT('Ctrl Pts',(-6.25637512534806,53.8215594674016,
17.860874686209));
#132075=CARTESIAN_POINT('Ctrl Pts',(-8.59797049958442,53.8215593647172,
16.950970569487));
#132076=CARTESIAN_POINT('Ctrl Pts',(-12.9247205927933,53.8215594467478,
14.2091716478024));
#132077=CARTESIAN_POINT('Ctrl Pts',(-17.3267012945512,53.8215596911811,
7.90786832951187));
#132078=CARTESIAN_POINT('Ctrl Pts',(-18.9182454241784,53.8215592600521,
0.37947614816378));
#132079=CARTESIAN_POINT('Ctrl Pts',(-17.5764229185005,53.8215599112933,
-6.31998238608487));
#132080=CARTESIAN_POINT('Ctrl Pts',(-13.6913310723942,53.8215590821789,
-12.8676970201262));
#132081=CARTESIAN_POINT('Ctrl Pts',(-8.06378930070651,53.8215599633844,
-16.9268495356957));
#132082=CARTESIAN_POINT('Ctrl Pts',(0.207270742707088,53.8215592200086,
-18.7313096285303));
#132083=CARTESIAN_POINT('Ctrl Pts',(7.01095532656319,53.8215603122039,-17.3775305451473));
#132084=CARTESIAN_POINT('Ctrl Pts',(13.962903644199,53.8215586933195,-12.5495636472001));
#132085=CARTESIAN_POINT('Ctrl Pts',(17.6131415434312,53.8215604291268,-6.65440032877));
#132086=CARTESIAN_POINT('Ctrl Pts',(18.8461203525986,53.8215593657169,1.71689071250368));
#132087=CARTESIAN_POINT('Ctrl Pts',(16.8492636979064,53.8215605075072,9.25622319291917));
#132088=CARTESIAN_POINT('Ctrl Pts',(11.1530678743094,53.8215572826698,15.6316719630829));
#132089=CARTESIAN_POINT('Ctrl Pts',(6.541460924869,53.82156640534,17.8431114201839));
#132090=CARTESIAN_POINT('Ctrl Pts',(4.11020323214108,53.8215594653047,18.4710531217173));
#132091=CARTESIAN_POINT('Ctrl Pts',(-6.25726586756057,53.8215594674016,
17.8631678894765));
#132092=CARTESIAN_POINT('Ctrl Pts',(-8.59921952939784,53.8215594160594,
16.9533071542872));
#132093=CARTESIAN_POINT('Ctrl Pts',(-12.9267640143627,53.8215594570747,
14.21140148947));
#132094=CARTESIAN_POINT('Ctrl Pts',(-17.3298573112454,53.8215595792913,
7.90930165541368));
#132095=CARTESIAN_POINT('Ctrl Pts',(-18.9221243712396,53.8215593637269,
0.379554582427596));
#132096=CARTESIAN_POINT('Ctrl Pts',(-17.5803673704039,53.8215596893475,
-6.32140972073934));
#132097=CARTESIAN_POINT('Ctrl Pts',(-13.6947048514155,53.8215592747903,
-12.8708375084648));
#132098=CARTESIAN_POINT('Ctrl Pts',(-8.06594869808993,53.821559715393,-16.9313059577737));
#132099=CARTESIAN_POINT('Ctrl Pts',(0.207279363179286,53.8215593437051,
-18.7366613290805));
#132100=CARTESIAN_POINT('Ctrl Pts',(7.01302196648423,53.8215598898027,-17.3828304292661));
#132101=CARTESIAN_POINT('Ctrl Pts',(13.9673716423984,53.8215590803606,-12.5537007390103));
#132102=CARTESIAN_POINT('Ctrl Pts',(17.619119823622,53.8215599482642,-6.65678026172759));
#132103=CARTESIAN_POINT('Ctrl Pts',(18.852959414472,53.8215594165593,1.71736557707223));
#132104=CARTESIAN_POINT('Ctrl Pts',(16.8557898622139,53.8215599874544,9.25957229775508));
#132105=CARTESIAN_POINT('Ctrl Pts',(11.1577633996559,53.8215583750357,15.6378274792713));
#132106=CARTESIAN_POINT('Ctrl Pts',(6.54443050677292,53.8215629363708,17.8504627970823));
#132107=CARTESIAN_POINT('Ctrl Pts',(4.1122123781589,53.8215594663532,18.4788277551323));
#132108=CARTESIAN_POINT('Ctrl Pts',(-6.25815660977309,53.8215594674016,
17.865461092744));
#132109=CARTESIAN_POINT('Ctrl Pts',(-8.60046855921126,53.8215594674016,
16.9556437390873));
#132110=CARTESIAN_POINT('Ctrl Pts',(-12.9288074359321,53.8215594674016,
14.2136313311377));
#132111=CARTESIAN_POINT('Ctrl Pts',(-17.3330133279395,53.8215594674016,
7.91073498131548));
#132112=CARTESIAN_POINT('Ctrl Pts',(-18.9260033183009,53.8215594674016,
0.379633016691406));
#132113=CARTESIAN_POINT('Ctrl Pts',(-17.5843118223073,53.8215594674016,
-6.32283705539381));
#132114=CARTESIAN_POINT('Ctrl Pts',(-13.6980786304368,53.8215594674016,
-12.8739779968035));
#132115=CARTESIAN_POINT('Ctrl Pts',(-8.06810809547334,53.8215594674016,
-16.9357623798517));
#132116=CARTESIAN_POINT('Ctrl Pts',(0.207287983651484,53.8215594674016,
-18.7420130296306));
#132117=CARTESIAN_POINT('Ctrl Pts',(7.01508860640527,53.8215594674016,-17.3881303133849));
#132118=CARTESIAN_POINT('Ctrl Pts',(13.9718396405977,53.8215594674016,-12.5578378308205));
#132119=CARTESIAN_POINT('Ctrl Pts',(17.6250981038128,53.8215594674016,-6.65916019468519));
#132120=CARTESIAN_POINT('Ctrl Pts',(18.8597984763454,53.8215594674016,1.71784044164077));
#132121=CARTESIAN_POINT('Ctrl Pts',(16.8623160265213,53.8215594674016,9.262921402591));
#132122=CARTESIAN_POINT('Ctrl Pts',(11.1624589250023,53.8215594674016,15.6439829954597));
#132123=CARTESIAN_POINT('Ctrl Pts',(6.54740008867684,53.8215594674016,17.8578141739806));
#132124=CARTESIAN_POINT('Ctrl Pts',(4.11422152417672,53.8215594674016,18.4866023885472));
#132125=CARTESIAN_POINT('Ctrl Pts',(-6.28360638727348,53.8215594674016,
17.9309811861014));
#132126=CARTESIAN_POINT('Ctrl Pts',(-8.63615512530899,53.8215609343215,
17.0224033048057));
#132127=CARTESIAN_POINT('Ctrl Pts',(-12.9871909093425,53.8215597624565,
14.2773410930703));
#132128=CARTESIAN_POINT('Ctrl Pts',(-17.4231852334868,53.8215562705526,
7.95168714993829));
#132129=CARTESIAN_POINT('Ctrl Pts',(-19.0368303771942,53.8215624295372,
0.381873995657398));
#132130=CARTESIAN_POINT('Ctrl Pts',(-17.6970104481198,53.821553126092,-6.36361804552155));
#132131=CARTESIAN_POINT('Ctrl Pts',(-13.7944723167586,53.8215649705842,
-12.9637062350509));
#132132=CARTESIAN_POINT('Ctrl Pts',(-8.12980516357093,53.8215523819331,
-17.0630887249373));
#132133=CARTESIAN_POINT('Ctrl Pts',(0.207534282857136,53.8215630015873,
-18.8949187596345));
#132134=CARTESIAN_POINT('Ctrl Pts',(7.07413546129215,53.8215473987985,-17.5395555739224));
#132135=CARTESIAN_POINT('Ctrl Pts',(14.0994967320067,53.8215705257173,-12.6760404539687));
#132136=CARTESIAN_POINT('Ctrl Pts',(17.7959061092648,53.8215457284706,-6.7271582791879));
#132137=CARTESIAN_POINT('Ctrl Pts',(19.0552002441578,53.8215609200401,1.73140800074211));
#132138=CARTESIAN_POINT('Ctrl Pts',(17.0487778638776,53.8215446087513,9.35861011218849));
#132139=CARTESIAN_POINT('Ctrl Pts',(11.2966167920433,53.8215906778559,15.8198548865558));
#132140=CARTESIAN_POINT('Ctrl Pts',(6.63224528593163,53.8214603539964,18.0678535139335));
#132141=CARTESIAN_POINT('Ctrl Pts',(4.17162569611441,53.8215594973576,18.7087347718319));
#132142=CARTESIAN_POINT('Ctrl Pts',(-6.33450554197011,53.8066828852378,
18.0620203422386));
#132143=CARTESIAN_POINT('Ctrl Pts',(-8.70752903053023,53.8046176739566,
17.1559227090939));
#132144=CARTESIAN_POINT('Ctrl Pts',(-13.1039554075863,53.8003695479943,
14.4047556946089));
#132145=CARTESIAN_POINT('Ctrl Pts',(-17.6035206411325,53.7936334184538,
8.03359589794237));
#132146=CARTESIAN_POINT('Ctrl Pts',(-19.2584763548038,53.7865080464195,
0.3863504206842));
#132147=CARTESIAN_POINT('Ctrl Pts',(-17.9223946916317,53.7797908846847,
-6.44515923082174));
#132148=CARTESIAN_POINT('Ctrl Pts',(-13.9872403289066,53.7718452096691,
-13.143157365308));
#132149=CARTESIAN_POINT('Ctrl Pts',(-8.25320202570488,53.7643261945423,
-17.3177026483513));
#132150=CARTESIAN_POINT('Ctrl Pts',(0.208032935588374,53.7542636025864,
-19.2006767423678));
#132151=CARTESIAN_POINT('Ctrl Pts',(7.19216789610809,53.7456261095377,-17.8423511759897));
#132152=CARTESIAN_POINT('Ctrl Pts',(14.3547628067056,53.7339280846391,-12.9123663344748));
#132153=CARTESIAN_POINT('Ctrl Pts',(18.1373805690966,53.7237539263749,-6.86314194894221));
#132154=CARTESIAN_POINT('Ctrl Pts',(19.4457957015732,53.7096919476992,1.75852515523058));
#132155=CARTESIAN_POINT('Ctrl Pts',(17.4215021481343,53.6956305400675,9.54983621467604));
#132156=CARTESIAN_POINT('Ctrl Pts',(11.5646450207484,53.6773186527031,16.171368938787));
#132157=CARTESIAN_POINT('Ctrl Pts',(6.80191782789104,53.6643245152325,18.4872404190017));
#132158=CARTESIAN_POINT('Ctrl Pts',(4.28629073692,53.657015133004,19.1524452872604));
#132159=CARTESIAN_POINT('Ctrl Pts',(-6.40139016890298,53.7462191777732,
18.2342138712683));
#132160=CARTESIAN_POINT('Ctrl Pts',(-8.80089019538924,53.7358825214817,
17.3302733699115));
#132161=CARTESIAN_POINT('Ctrl Pts',(-13.2550063777873,53.7147304460669,
14.5686821896627));
#132162=CARTESIAN_POINT('Ctrl Pts',(-17.8315007619451,53.681542992411,8.13632451545703));
#132163=CARTESIAN_POINT('Ctrl Pts',(-19.5319469838262,53.6468212013315,
0.390984958975788));
#132164=CARTESIAN_POINT('Ctrl Pts',(-18.1940916940099,53.6144909569505,
-6.54421796173729));
#132165=CARTESIAN_POINT('Ctrl Pts',(-14.2131690953963,53.576636302478,-13.3550353350387));
#132166=CARTESIAN_POINT('Ctrl Pts',(-8.39327862684007,53.541294854268,-17.6100048079314));
#132167=CARTESIAN_POINT('Ctrl Pts',(0.210100772676625,53.494680622113,-19.5392910832916));
#132168=CARTESIAN_POINT('Ctrl Pts',(7.32056503897356,53.4552710579896,-18.1666053087022));
#132169=CARTESIAN_POINT('Ctrl Pts',(14.618919588113,53.4028035612322,-13.1542714336689));
#132170=CARTESIAN_POINT('Ctrl Pts',(18.4763607445562,53.3579733102958,-6.99550960202322));
#132171=CARTESIAN_POINT('Ctrl Pts',(19.8124417350122,53.2972990660473,1.78655772526428));
#132172=CARTESIAN_POINT('Ctrl Pts',(17.7499693371806,53.2378885568115,9.72329314401033));
#132173=CARTESIAN_POINT('Ctrl Pts',(11.7816297333883,53.1628642285844,16.4620449525607));
#132174=CARTESIAN_POINT('Ctrl Pts',(6.93162778134544,53.1112011035671,18.8122325884606));
#132175=CARTESIAN_POINT('Ctrl Pts',(4.37200519475389,53.082723126953,19.4841278424594));
#132176=CARTESIAN_POINT('Ctrl Pts',(-6.45737457434202,53.6615753483831,
18.3783449337447));
#132177=CARTESIAN_POINT('Ctrl Pts',(-8.87835639847467,53.6399867954788,
17.4744600255677));
#132178=CARTESIAN_POINT('Ctrl Pts',(-13.3776616293571,53.5961172464687,
14.700361463702));
#132179=CARTESIAN_POINT('Ctrl Pts',(-18.0082754951081,53.5282993065665,
8.21468104092291));
#132180=CARTESIAN_POINT('Ctrl Pts',(-19.7334054697092,53.458450440031,0.392981093979484));
#132181=CARTESIAN_POINT('Ctrl Pts',(-18.3841901372567,53.3945197230683,
-6.61472988672912));
#132182=CARTESIAN_POINT('Ctrl Pts',(-14.3610499884877,53.3207770392367,
-13.4962430276583));
#132183=CARTESIAN_POINT('Ctrl Pts',(-8.47779786275396,53.2532324912541,
-17.7916226741663));
#132184=CARTESIAN_POINT('Ctrl Pts',(0.213733074963778,53.1660187384648,
-19.7300599080443));
#132185=CARTESIAN_POINT('Ctrl Pts',(7.38911971799539,53.0939038888096,-18.3316178394865));
#132186=CARTESIAN_POINT('Ctrl Pts',(14.7385726998089,53.000308633345,-13.2594550783691));
#132187=CARTESIAN_POINT('Ctrl Pts',(18.6065581419462,52.9224465324887,-7.04206443966783));
#132188=CARTESIAN_POINT('Ctrl Pts',(19.9188612165276,52.8203734140136,1.79909928596318));
#132189=CARTESIAN_POINT('Ctrl Pts',(17.8096938050096,52.7236856624674,9.76336122980632));
#132190=CARTESIAN_POINT('Ctrl Pts',(11.7884755421453,52.607388200434,16.4823900576232));
#132191=CARTESIAN_POINT('Ctrl Pts',(6.92237510726694,52.5312454249595,18.7966820777097));
#132192=CARTESIAN_POINT('Ctrl Pts',(4.36225201133258,52.4905961232324,19.4463866724243));
#132193=CARTESIAN_POINT('Ctrl Pts',(-6.4876515464368,53.5968202689985,18.4562925715265));
#132194=CARTESIAN_POINT('Ctrl Pts',(-8.91975716606861,53.5669142437381,
17.5511656181307));
#132195=CARTESIAN_POINT('Ctrl Pts',(-13.4412555750452,53.5064870671109,
14.7675824406655));
#132196=CARTESIAN_POINT('Ctrl Pts',(-18.0938553210738,53.4142359093658,
8.25164135229174));
#132197=CARTESIAN_POINT('Ctrl Pts',(-19.8230708337054,53.320504267791,0.392773713085492));
#132198=CARTESIAN_POINT('Ctrl Pts',(-18.4611384260633,53.2359532306387,
-6.64422016818865));
#132199=CARTESIAN_POINT('Ctrl Pts',(-14.4128963405634,53.1397303383398,
-13.547861557799));
#132200=CARTESIAN_POINT('Ctrl Pts',(-8.50159161585833,53.0530474382274,
-17.8473341891454));
#132201=CARTESIAN_POINT('Ctrl Pts',(0.216810303088881,52.9432783212641,
-19.7720231731558));
#132202=CARTESIAN_POINT('Ctrl Pts',(7.40071045094123,52.8543294494527,-18.3519029376622));
#132203=CARTESIAN_POINT('Ctrl Pts',(14.7387842978947,52.741648174077,-13.2548239938675));
#132204=CARTESIAN_POINT('Ctrl Pts',(18.5815451496294,52.6502625473374,-7.02776717063484));
#132205=CARTESIAN_POINT('Ctrl Pts',(19.855601224251,52.5342068279963,1.79886364035164));
#132206=CARTESIAN_POINT('Ctrl Pts',(17.7166151328884,52.4279585850126,9.72275831322159));
#132207=CARTESIAN_POINT('Ctrl Pts',(11.6948823507956,52.3066916725901,16.3679060339985));
#132208=CARTESIAN_POINT('Ctrl Pts',(6.85388787820817,52.2316563655075,18.6319821872589));
#132209=CARTESIAN_POINT('Ctrl Pts',(4.31356297292665,52.1931879881324,19.2579785527161));
#132210=CARTESIAN_POINT('Ctrl Pts',(-6.50177218221283,53.5613503896502,
18.4926459492445));
#132211=CARTESIAN_POINT('Ctrl Pts',(-8.93890164522789,53.5269985496435,
17.5865183475454));
#132212=CARTESIAN_POINT('Ctrl Pts',(-13.470013889337,53.4578210299145,14.797628130887));
#132213=CARTESIAN_POINT('Ctrl Pts',(-18.1305360963661,53.3529697782245,
8.26713585006556));
#132214=CARTESIAN_POINT('Ctrl Pts',(-19.8587739521682,53.2472655244295,
0.392286536290934));
#132215=CARTESIAN_POINT('Ctrl Pts',(-18.4889660048854,53.1527303509971,
-6.65527330268877));
#132216=CARTESIAN_POINT('Ctrl Pts',(-14.4284779658127,53.0459796536448,
-13.5643277123972));
#132217=CARTESIAN_POINT('Ctrl Pts',(-8.50613176248168,52.9507701198261,
-17.8605183647191));
#132218=CARTESIAN_POINT('Ctrl Pts',(0.218515114135444,52.8315873188062,
-19.773634254483));
#132219=CARTESIAN_POINT('Ctrl Pts',(7.39874611319294,52.7361987526969,-18.341612563585));
#132220=CARTESIAN_POINT('Ctrl Pts',(14.7208646408227,52.6171373477396,-13.2356268102053));
#132221=CARTESIAN_POINT('Ctrl Pts',(18.5440571275075,52.5221207659386,-7.01055399915146));
#132222=CARTESIAN_POINT('Ctrl Pts',(19.7947769381447,52.4038831257346,1.79677808407989));
#132223=CARTESIAN_POINT('Ctrl Pts',(17.6422320450414,52.2980656249822,9.68808944394441));
#132224=CARTESIAN_POINT('Ctrl Pts',(11.6288593616766,52.1815965235208,16.2850871389715));
#132225=CARTESIAN_POINT('Ctrl Pts',(6.80798878936926,52.1124469297485,18.5206593422446));
#132226=CARTESIAN_POINT('Ctrl Pts',(4.28155507225474,52.0781077779776,19.1341200092791));
#132227=CARTESIAN_POINT('Ctrl Pts',(-6.50243773484574,53.5596785760036,
18.4943594051143));
#132228=CARTESIAN_POINT('Ctrl Pts',(-8.9398039883456,53.5251171899285,17.5881846395251));
#132229=CARTESIAN_POINT('Ctrl Pts',(-13.4713693645506,53.4555272373613,
14.7990442844194));
#132230=CARTESIAN_POINT('Ctrl Pts',(-18.1322649835749,53.3500821012434,
8.26786615739397));
#132231=CARTESIAN_POINT('Ctrl Pts',(-19.8604567591518,53.2438135383258,
0.392263574024689));
#132232=CARTESIAN_POINT('Ctrl Pts',(-18.4902776114339,53.14880777927,-6.65579427376155));
#132233=CARTESIAN_POINT('Ctrl Pts',(-14.4292123797495,53.0415608713729,
-13.5651038171506));
#132234=CARTESIAN_POINT('Ctrl Pts',(-8.50634575472586,52.9459494488855,
-17.8611397788612));
#132235=CARTESIAN_POINT('Ctrl Pts',(0.218595467562772,52.826322949557,-19.7737101901162));
#132236=CARTESIAN_POINT('Ctrl Pts',(7.39865352740707,52.7306308591899,-18.3411275439534));
#132237=CARTESIAN_POINT('Ctrl Pts',(14.7200200276527,52.6112687374583,-13.2347219829487));
#132238=CARTESIAN_POINT('Ctrl Pts',(18.5422901920648,52.516081016642,-7.00974268500221));
#132239=CARTESIAN_POINT('Ctrl Pts',(19.7919100867929,52.3977405352347,1.79667978486095));
#132240=CARTESIAN_POINT('Ctrl Pts',(17.6387261221676,52.2919433367995,9.68645538457249));
#132241=CARTESIAN_POINT('Ctrl Pts',(11.6257474781228,52.1757003721613,16.2811836083859));
#132242=CARTESIAN_POINT('Ctrl Pts',(6.80582541231532,52.1068281916764,18.515412325483));
#132243=CARTESIAN_POINT('Ctrl Pts',(4.28004643320308,52.0726836640723,19.1282821432651));
#132244=CARTESIAN_POINT('Ctrl Pts',(-6.50310328747865,53.558006762357,18.4960728609841));
#132245=CARTESIAN_POINT('Ctrl Pts',(-8.94070633146331,53.5232358302135,
17.5898509315049));
#132246=CARTESIAN_POINT('Ctrl Pts',(-13.4727248397643,53.4532334448081,
14.8004604379518));
#132247=CARTESIAN_POINT('Ctrl Pts',(-18.1339938707837,53.3471944242623,
8.26859646472238));
#132248=CARTESIAN_POINT('Ctrl Pts',(-19.8621395661353,53.240361552222,0.392240611758438));
#132249=CARTESIAN_POINT('Ctrl Pts',(-18.4915892179824,53.1448852075429,
-6.65631524483432));
#132250=CARTESIAN_POINT('Ctrl Pts',(-14.4299467936863,53.0371420891009,
-13.565879921904));
#132251=CARTESIAN_POINT('Ctrl Pts',(-8.50655974697004,52.9411287779449,
-17.8617611930032));
#132252=CARTESIAN_POINT('Ctrl Pts',(0.218675820990099,52.8210585803078,
-19.7737861257495));
#132253=CARTESIAN_POINT('Ctrl Pts',(7.3985609416212,52.7250629656828,-18.3406425243219));
#132254=CARTESIAN_POINT('Ctrl Pts',(14.7191754144827,52.6054001271769,-13.2338171556921));
#132255=CARTESIAN_POINT('Ctrl Pts',(18.5405232566221,52.5100412673454,-7.00893137085296));
#132256=CARTESIAN_POINT('Ctrl Pts',(19.7890432354411,52.3915979447348,1.79658148564201));
#132257=CARTESIAN_POINT('Ctrl Pts',(17.6352201992937,52.2858210486167,9.68482132520056));
#132258=CARTESIAN_POINT('Ctrl Pts',(11.622635594569,52.1698042208019,16.2772800778003));
#132259=CARTESIAN_POINT('Ctrl Pts',(6.80366203526138,52.1012094536043,18.5101653087213));
#132260=CARTESIAN_POINT('Ctrl Pts',(4.27853779415141,52.067259550167,19.1224442772511));
```
