## Supplementary Material 4 for "De novo Powered Air-Purifying Respirator Design and Fabrication for Pandemic Response": Pelican Case PAPR Assembly.step (part 11 of 22)

```
#132261=CARTESIAN_POINT('Ctrl Pts',(-6.50376884011156,53.5563349487104,
18.4977863168538));
#132262=CARTESIAN_POINT('Ctrl Pts',(-8.94160867458101,53.5213544704985,
17.5915172234846));
#132263=CARTESIAN_POINT('Ctrl Pts',(-13.4740803149779,53.450939652255,14.8018765914843));
#132264=CARTESIAN_POINT('Ctrl Pts',(-18.1357227579925,53.3443067472811,
8.26932677205079));
#132265=CARTESIAN_POINT('Ctrl Pts',(-19.8638223731189,53.2369095661182,
0.392217649492186));
#132266=CARTESIAN_POINT('Ctrl Pts',(-18.4929008245309,53.1409626358158,
-6.65683621590709));
#132267=CARTESIAN_POINT('Ctrl Pts',(-14.430681207623,53.032723306829,-13.5666560266574));
#132268=CARTESIAN_POINT('Ctrl Pts',(-8.50677373921422,52.9363081070042,
-17.8623826071452));
#132269=CARTESIAN_POINT('Ctrl Pts',(0.218756174417428,52.8157942110586,
-19.7738620613827));
#132270=CARTESIAN_POINT('Ctrl Pts',(7.39846835583533,52.7194950721757,-18.3401575046904));
#132271=CARTESIAN_POINT('Ctrl Pts',(14.7183308013127,52.5995315168955,-13.2329123284355));
#132272=CARTESIAN_POINT('Ctrl Pts',(18.5387563211794,52.5040015180488,-7.00812005670371));
#132273=CARTESIAN_POINT('Ctrl Pts',(19.7861763840893,52.3854553542348,1.79648318642307));
#132274=CARTESIAN_POINT('Ctrl Pts',(17.6317142764199,52.2796987604339,9.68318726582863));
#132275=CARTESIAN_POINT('Ctrl Pts',(11.6195237110152,52.1639080694424,16.2733765472147));
#132276=CARTESIAN_POINT('Ctrl Pts',(6.80149865820744,52.0955907155322,18.5049182919596));
#132277=CARTESIAN_POINT('Ctrl Pts',(4.27702915509974,52.0618354362618,19.1166064112372));
#132278=CARTESIAN_POINT('',(4.55566599204417,52.1005689273586,19.0862385711379));
#132279=CARTESIAN_POINT('Ctrl Pts',(4.50354622619033,53.6898534648428,18.8957433692163));
#132280=CARTESIAN_POINT('Ctrl Pts',(4.51468517953507,53.6657783197309,18.9367205848837));
#132281=CARTESIAN_POINT('Ctrl Pts',(4.52526549087458,53.6388135333616,18.9756391957078));
#132282=CARTESIAN_POINT('Ctrl Pts',(4.53624346265925,53.6061225448283,19.0160195616835));
#132283=CARTESIAN_POINT('Ctrl Pts',(4.53729608866187,53.602936079669,19.0198914281606));
#132284=CARTESIAN_POINT('Ctrl Pts',(4.548258033898,53.5692046143846,19.0602124894057));
#132285=CARTESIAN_POINT('Ctrl Pts',(4.55748373783896,53.5360792256737,19.0941456056992));
#132286=CARTESIAN_POINT('Ctrl Pts',(4.57460049659618,53.465230654472,19.1570994624826));
#132287=CARTESIAN_POINT('Ctrl Pts',(4.5824702203853,53.4274476425415,19.1860416963029));
#132288=CARTESIAN_POINT('Ctrl Pts',(4.59670542006039,53.348415947129,19.238389936174));
#132289=CARTESIAN_POINT('Ctrl Pts',(4.6030570712864,53.3071396344805,19.2617450640827));
#132290=CARTESIAN_POINT('Ctrl Pts',(4.61418171977405,53.2218949251285,19.3026454172093));
#132291=CARTESIAN_POINT('Ctrl Pts',(4.61893363269867,53.1778989296277,19.320113049737));
#132292=CARTESIAN_POINT('Ctrl Pts',(4.62356216693666,53.1247337253612,19.3371229484486));
#132293=CARTESIAN_POINT('Ctrl Pts',(4.62427450384503,53.1161630713588,19.3397406337227));
#132294=CARTESIAN_POINT('Ctrl Pts',(4.62691292749329,53.0828509514276,19.3494356339346));
#132295=CARTESIAN_POINT('Ctrl Pts',(4.62860612337624,53.057967882284,19.3556560839836));
#132296=CARTESIAN_POINT('Ctrl Pts',(4.63263403371292,52.987427072062,19.3704489330298));
#132297=CARTESIAN_POINT('Ctrl Pts',(4.63434606003177,52.9415680268821,19.3767297049835));
#132298=CARTESIAN_POINT('Ctrl Pts',(4.63611418624525,52.8497790112215,19.3831947775945));
#132299=CARTESIAN_POINT('Ctrl Pts',(4.63615359473368,52.8038527972976,19.3833176279366));
#132300=CARTESIAN_POINT('Ctrl Pts',(4.63463678681726,52.7125566272219,19.3776863063789));
#132301=CARTESIAN_POINT('Ctrl Pts',(4.63305513086096,52.6672071468641,19.3718384396721));
#132302=CARTESIAN_POINT('Ctrl Pts',(4.62931165268519,52.5964066562331,19.3580128538494));
#132303=CARTESIAN_POINT('Ctrl Pts',(4.62763682592045,52.5702681249645,19.3518296107285));
#132304=CARTESIAN_POINT('Ctrl Pts',(4.62532834739704,52.5396418422063,19.3433088294332));
#132305=CARTESIAN_POINT('Ctrl Pts',(4.62494552623527,52.5347086696141,19.3418958548527));
#132306=CARTESIAN_POINT('Ctrl Pts',(4.62106981556691,52.4861616499394,19.3275912417533));
#132307=CARTESIAN_POINT('Ctrl Pts',(4.6168309184912,52.4439314623182,19.3119496600342));
#132308=CARTESIAN_POINT('Ctrl Pts',(4.60700094341137,52.3624562621291,19.2756788190797));
#132309=CARTESIAN_POINT('Ctrl Pts',(4.60139736145857,52.3232434240613,19.2550034372493));
#132310=CARTESIAN_POINT('Ctrl Pts',(4.58895538510757,52.2481467689342,19.2090942738392));
#132311=CARTESIAN_POINT('Ctrl Pts',(4.58209847386576,52.2123270413686,19.1837921324751));
#132312=CARTESIAN_POINT('Ctrl Pts',(4.56870595810661,52.1511372842595,19.1343681066097));
#132313=CARTESIAN_POINT('Ctrl Pts',(4.5623291548281,52.125040063551,19.1108331565189));
#132314=CARTESIAN_POINT('Ctrl Pts',(4.55566839267604,52.1005594699387,19.0862473564151));
#132315=CARTESIAN_POINT('',(4.28224384814229,52.0784524175008,19.1336452494965));
#132316=CARTESIAN_POINT('Ctrl Pts',(4.28231894400113,52.0781189927726,19.1339354676395));
#132317=CARTESIAN_POINT('Ctrl Pts',(4.32342562565216,52.0792479760666,19.1246070547756));
#132318=CARTESIAN_POINT('Ctrl Pts',(4.35995104921686,52.0804529834518,19.1164063557511));
#132319=CARTESIAN_POINT('Ctrl Pts',(4.39191877724301,52.0817416610278,19.1094160143282));
#132320=CARTESIAN_POINT('Ctrl Pts',(4.40790265912415,52.0823860005362,19.1059208397095));
#132321=CARTESIAN_POINT('Ctrl Pts',(4.42274683761215,52.0830511327901,19.1027278435442));
#132322=CARTESIAN_POINT('Ctrl Pts',(4.43645335785169,52.0837373686171,19.0998448297928));
#132323=CARTESIAN_POINT('Ctrl Pts',(4.45015987809122,52.0844236044442,19.0969618160413));
#132324=CARTESIAN_POINT('Ctrl Pts',(4.46101770894046,52.0850218798821,19.0947264882814));
#132325=CARTESIAN_POINT('Ctrl Pts',(4.4741616037605,52.0858596938412,19.0921322966939));
#132326=CARTESIAN_POINT('Ctrl Pts',(4.50152912119142,52.0876041454245,19.0867308092002));
#132327=CARTESIAN_POINT('Ctrl Pts',(4.52200519159843,52.089761337928,19.0835763955764));
#132328=CARTESIAN_POINT('Ctrl Pts',(4.53560258402057,52.09234420434,19.0827234726036));
#132329=CARTESIAN_POINT('Ctrl Pts',(4.54812705668855,52.0947232663526,19.0819378506159));
#132330=CARTESIAN_POINT('Ctrl Pts',(4.55481537461191,52.0974635406515,19.0831043276462));
#132331=CARTESIAN_POINT('Ctrl Pts',(4.5556634096119,52.1005790938241,19.0862291356234));
#132332=CARTESIAN_POINT('Ctrl Pts',(4.28224143891342,52.0784659002907,19.1336337189022));
#132333=CARTESIAN_POINT('Ctrl Pts',(4.42782803222924,52.0800958779391,19.0985962092296));
#132334=CARTESIAN_POINT('Ctrl Pts',(4.68681950851517,52.0836172904965,19.0349935559104));
#132335=CARTESIAN_POINT('Ctrl Pts',(5.42442467638255,52.0937602691303,18.8237345048617));
#132336=CARTESIAN_POINT('Ctrl Pts',(5.90326204628264,52.1003819057873,18.6759901650587));
#132337=CARTESIAN_POINT('Ctrl Pts',(7.06244423345965,52.1167482137663,18.2464979557343));
#132338=CARTESIAN_POINT('Ctrl Pts',(7.7431483516907,52.1264929887464,17.9646088149612));
#132339=CARTESIAN_POINT('Ctrl Pts',(9.26826599538121,52.1491359022163,17.1979565649401));
#132340=CARTESIAN_POINT('Ctrl Pts',(10.113174881901,52.1620341836168,16.7129986878332));
#132341=CARTESIAN_POINT('Ctrl Pts',(11.8964009598872,52.1910181901826,15.457458335152));
#132342=CARTESIAN_POINT('Ctrl Pts',(12.834948071033,52.2071038813266,14.6853694648293));
#132343=CARTESIAN_POINT('Ctrl Pts',(14.6908167867358,52.2424983939487,12.7814754922857));
#132344=CARTESIAN_POINT('Ctrl Pts',(15.6088272683419,52.26180739452,11.6491223176922));
#132345=CARTESIAN_POINT('Ctrl Pts',(17.2468123550974,52.3036814556989,8.97735589194434));
#132346=CARTESIAN_POINT('Ctrl Pts',(17.9645349226973,52.3262464673295,7.43561788374572));
#132347=CARTESIAN_POINT('Ctrl Pts',(18.7394524100775,52.3625577026276,4.83803015650877));
#132348=CARTESIAN_POINT('Ctrl Pts',(18.947114220902,52.3750720111483,3.92528127816217));
#132349=CARTESIAN_POINT('Ctrl Pts',(19.2312098939789,52.4009244607152,2.01862452341879));
#132350=CARTESIAN_POINT('Ctrl Pts',(19.3076544601378,52.4142626072485,1.02467858697494));
#132351=CARTESIAN_POINT('Ctrl Pts',(19.3012999659277,52.4279828639702,2.24528933802945E-6));
#132352=CARTESIAN_POINT('Origin',(0.,23.253,0.));
#132353=CARTESIAN_POINT('',(6.15893568081409E-15,23.2726327112309,49.9868187147127));
#132354=CARTESIAN_POINT('',(-6.12161975385319E-15,23.2726327112309,-49.9868187147127));
#132355=CARTESIAN_POINT('Origin',(0.,23.2726327112309,0.));
#132356=CARTESIAN_POINT('Origin',(0.,23.2726327112309,0.));
#132357=CARTESIAN_POINT('',(-6.02980271810753E-15,24.003,-49.237075720981));
#132358=CARTESIAN_POINT('Origin',(-6.02980271810752E-15,23.253,-49.237075720981));
#132359=CARTESIAN_POINT('Origin',(0.,24.003,0.));
#132360=CARTESIAN_POINT('Ctrl Pts',(-51.5994242662028,24.6717312761646,
-0.489703961489916));
#132361=CARTESIAN_POINT('Ctrl Pts',(-51.5802057862039,25.4068517297792,
-0.48631178423944));
#132362=CARTESIAN_POINT('Ctrl Pts',(-50.8448755614193,25.4020756075393,
-0.479269956564132));
#132363=CARTESIAN_POINT('Ctrl Pts',(-51.6320542744346,24.6571206205877,
2.90815939479677));
#132364=CARTESIAN_POINT('Ctrl Pts',(-51.612613413909,25.3920312031482,2.90980887304612));
#132365=CARTESIAN_POINT('Ctrl Pts',(-50.8770347138734,25.3874663335219,
2.86890881888134));
#132366=CARTESIAN_POINT('Ctrl Pts',(-51.3279752326019,24.6424967688652,
6.30909052814045));
#132367=CARTESIAN_POINT('Ctrl Pts',(-51.3085339932661,25.3771953142168,
6.30945000114593));
#132368=CARTESIAN_POINT('Ctrl Pts',(-50.5774079638623,25.372843878009,6.2201085525632));
#132369=CARTESIAN_POINT('Ctrl Pts',(-50.0581998932223,24.6137890503334,
12.9853714592068));
#132370=CARTESIAN_POINT('Ctrl Pts',(-50.0388503491085,25.3480718449038,
12.9830879399748));
#132371=CARTESIAN_POINT('Ctrl Pts',(-49.3262124431574,25.3441388982877,
12.7987656261817));
#132372=CARTESIAN_POINT('Ctrl Pts',(-49.0925353920364,24.5997060807367,
16.2605126054806));
#132373=CARTESIAN_POINT('Ctrl Pts',(-49.0734491388778,25.3337848785392,
16.2569440425888));
#132374=CARTESIAN_POINT('Ctrl Pts',(-48.3746738850937,25.3300572730997,
16.0260169271457));
#132375=CARTESIAN_POINT('Ctrl Pts',(-46.5371200195038,24.5726283249249,
22.5577246622088));
#132376=CARTESIAN_POINT('Ctrl Pts',(-46.5186930684571,25.3063156252355,
22.5515195013725));
#132377=CARTESIAN_POINT('Ctrl Pts',(-45.856635807956,25.3029820984217,22.2311524521964));
#132378=CARTESIAN_POINT('Ctrl Pts',(-44.9474338966029,24.5596342247687,
25.5796360260539));
#132379=CARTESIAN_POINT('Ctrl Pts',(-44.9295347661442,25.2931334732791,
25.572207945245));
#132380=CARTESIAN_POINT('Ctrl Pts',(-44.2901992287526,25.2899892385752,
25.2088786224719));
#132381=CARTESIAN_POINT('Ctrl Pts',(-41.2057832588607,24.5352397370846,
31.2528230545509));
#132382=CARTESIAN_POINT('Ctrl Pts',(-41.1891189974,25.2683868208553,31.2429005095446));
#132383=CARTESIAN_POINT('Ctrl Pts',(-40.6032683646015,25.2655970744325,
30.799117136205));
#132384=CARTESIAN_POINT('Ctrl Pts',(-39.053913546178,24.5238399676091,33.9039549841883));
#132385=CARTESIAN_POINT('Ctrl Pts',(-39.0380285265676,25.2568222087211,
33.8929302151991));
#132386=CARTESIAN_POINT('Ctrl Pts',(-38.482867023188,25.2541983929601,33.4114867398185));
#132387=CARTESIAN_POINT('Ctrl Pts',(-34.2715756968859,24.503077676205,38.732435248131));
#132388=CARTESIAN_POINT('Ctrl Pts',(-34.2574713318307,25.2357605881862,
38.7191986582419));
#132389=CARTESIAN_POINT('Ctrl Pts',(-33.7704622906633,25.2334380778049,
38.1693717990658));
#132390=CARTESIAN_POINT('Ctrl Pts',(-31.6412287282204,24.4937156803232,
40.9096612497057));
#132391=CARTESIAN_POINT('Ctrl Pts',(-31.6281273407559,25.2262633109734,
40.8954989953135));
#132392=CARTESIAN_POINT('Ctrl Pts',(-31.1785782850211,25.224076975345,40.3147655081099));
#132393=CARTESIAN_POINT('Ctrl Pts',(-26.0042332125158,24.4773932235446,
44.7056116084414));
#132394=CARTESIAN_POINT('Ctrl Pts',(-25.9933891628622,25.2097057919875,
44.6896533054258));
#132395=CARTESIAN_POINT('Ctrl Pts',(-25.6240088677298,25.2077560713483,
44.0552186129217));
#132396=CARTESIAN_POINT('Ctrl Pts',(-22.9977274858584,24.470433176212,46.3242397932863));
#132397=CARTESIAN_POINT('Ctrl Pts',(-22.9880685808784,25.2026452269058,
46.3075813765145));
#132398=CARTESIAN_POINT('Ctrl Pts',(-22.6614646404214,25.2007966881681,
45.6501821289311));
#132399=CARTESIAN_POINT('Ctrl Pts',(-16.7253489218366,24.4591854859984,
48.9400016879545));
#132400=CARTESIAN_POINT('Ctrl Pts',(-16.7183183313379,25.1912356889532,
48.9220763622777));
#132401=CARTESIAN_POINT('Ctrl Pts',(-16.4807993905486,25.189550067518,48.2277021693628));
#132402=CARTESIAN_POINT('Ctrl Pts',(-13.4596350018521,24.4548981280894,
49.9370691264438));
#132403=CARTESIAN_POINT('Ctrl Pts',(-13.45391829295,25.186886436009,49.918707472109));
#132404=CARTESIAN_POINT('Ctrl Pts',(-13.2628358071309,25.1852631187088,
49.2101925379276));
#132405=CARTESIAN_POINT('Ctrl Pts',(-6.71777630019383,24.4490955232029,
51.2865221773164));
#132406=CARTESIAN_POINT('Ctrl Pts',(-6.71496136258528,25.1810003807021,
51.2674967727941));
#132407=CARTESIAN_POINT('Ctrl Pts',(-6.61955280200557,25.1794610654282,
50.5399171789069));
#132408=CARTESIAN_POINT('Ctrl Pts',(-3.23871172926122,24.4476477514485,
51.6232157559566));
#132409=CARTESIAN_POINT('Ctrl Pts',(-3.23730620750427,25.1795317055532,
51.6040436241658));
#132410=CARTESIAN_POINT('Ctrl Pts',(-3.19135744576657,25.1780134318622,
50.8716883520824));
#132411=CARTESIAN_POINT('Ctrl Pts',(0.238910549243396,24.4477172244431,
51.6070591267125));
#132412=CARTESIAN_POINT('Ctrl Pts',(0.238807033604986,25.1796021804844,
51.5878942965007));
#132413=CARTESIAN_POINT('Ctrl Pts',(0.235417357405924,25.1780828982338,
50.8557679284926));
#132414=CARTESIAN_POINT('',(4.34555674820602E-15,24.4477148382618,51.6076140566994));
#132415=CARTESIAN_POINT('',(-51.601796342837,24.6696255717043,1.98778040128346E-10));
#132416=CARTESIAN_POINT('Ctrl Pts',(-4.44089209850063E-14,24.4477148382618,
51.6076140566994));
#132417=CARTESIAN_POINT('Ctrl Pts',(-0.60206465236406,24.4477148382619,
51.6076140566994));
#132418=CARTESIAN_POINT('Ctrl Pts',(-1.20314913760796,24.4477602735869,
51.5970476243971));
#132419=CARTESIAN_POINT('Ctrl Pts',(-2.40553226753771,24.4479413720565,
51.5549316858879));
#132420=CARTESIAN_POINT('Ctrl Pts',(-3.00682414407574,24.4480773605449,
51.5233065188039));
#132421=CARTESIAN_POINT('Ctrl Pts',(-4.20842064676456,24.4484396521552,
51.4390532206611));
#132422=CARTESIAN_POINT('Ctrl Pts',(-4.80872242464662,24.4486661005034,
51.3863913167336));
#132423=CARTESIAN_POINT('Ctrl Pts',(-6.0067063551656,24.4492089249957,51.260154805519));
#132424=CARTESIAN_POINT('Ctrl Pts',(-6.60439098350949,24.4495252007094,
51.1866035533403));
#132425=CARTESIAN_POINT('Ctrl Pts',(-7.79506213933738,24.4502464780714,
51.0188681361165));
#132426=CARTESIAN_POINT('Ctrl Pts',(-8.38805791838637,24.4506510646589,
50.9247804921153));
#132427=CARTESIAN_POINT('Ctrl Pts',(-9.33191477098634,24.451368122002,50.7580276226836));
#132428=CARTESIAN_POINT('Ctrl Pts',(-9.6834085703376,24.4516513778788,50.6921561295615));
#132429=CARTESIAN_POINT('Ctrl Pts',(-10.0656200696996,24.4519771972028,
50.6163866205531));
#132430=CARTESIAN_POINT('Ctrl Pts',(-10.0966860322689,24.4520038076249,
50.6101982926483));
#132431=CARTESIAN_POINT('Ctrl Pts',(-10.709119459142,24.4525309304783,50.4876133802357));
#132432=CARTESIAN_POINT('Ctrl Pts',(-11.2895287104344,24.4530753511381,
50.3609877095649));
#132433=CARTESIAN_POINT('Ctrl Pts',(-12.0842388760666,24.4538831738207,
50.1731089603792));
#132434=CARTESIAN_POINT('Ctrl Pts',(-12.2993714476872,24.4541081469705,
50.1207870282284));
#132435=CARTESIAN_POINT('Ctrl Pts',(-12.8604794540867,24.4547114446868,
49.9804841840633));
#132436=CARTESIAN_POINT('Ctrl Pts',(-13.2062457443416,24.4550996228047,
49.890209527049));
#132437=CARTESIAN_POINT('Ctrl Pts',(-13.896024046145,24.4559069984989,49.702446329607));
#132438=CARTESIAN_POINT('Ctrl Pts',(-14.2400340721716,24.4563262228616,
49.6049515597433));
#132439=CARTESIAN_POINT('Ctrl Pts',(-14.7128926807687,24.4569252670802,
49.4656379032927));
#132440=CARTESIAN_POINT('Ctrl Pts',(-14.8431976090675,24.4570927551189,
49.4266869036247));
#132441=CARTESIAN_POINT('Ctrl Pts',(-15.5476843467431,24.4580112869178,
49.2130732495732));
#132442=CARTESIAN_POINT('Ctrl Pts',(-16.1177546732698,24.4588015340171,
49.0292934680565));
#132443=CARTESIAN_POINT('Ctrl Pts',(-17.2518110672373,24.4604673849594,
48.6418888616937));
#132444=CARTESIAN_POINT('Ctrl Pts',(-17.8157569812621,24.4613433677605,
48.4381759318843));
#132445=CARTESIAN_POINT('Ctrl Pts',(-18.8325016477948,24.4630092317683,
48.0507829502603));
#132446=CARTESIAN_POINT('Ctrl Pts',(-19.2867501019704,24.4637855278335,
47.8702604062164));
#132447=CARTESIAN_POINT('Ctrl Pts',(-19.7792708160127,24.4646623522863,
47.666365872313));
#132448=CARTESIAN_POINT('Ctrl Pts',(-19.8204166095044,24.4647358724611,
47.6492696177846));
#132449=CARTESIAN_POINT('Ctrl Pts',(-20.4149669226596,24.4658021214859,
47.4013250693623));
#132450=CARTESIAN_POINT('Ctrl Pts',(-20.9640085641567,24.4668355465161,
47.1610028827713));
#132451=CARTESIAN_POINT('Ctrl Pts',(-22.0538972084225,24.4689849383093,
46.6611495310586));
#132452=CARTESIAN_POINT('Ctrl Pts',(-22.5947361541288,24.4701009835447,
46.4016001038509));
#132453=CARTESIAN_POINT('Ctrl Pts',(-23.6663772489846,24.4724119745998,
45.8641452655615));
#132454=CARTESIAN_POINT('Ctrl Pts',(-24.1972011053164,24.4736067198799,
45.5862865088849));
#132455=CARTESIAN_POINT('Ctrl Pts',(-25.248368263848,24.4760738620362,45.0125097078621));
#132456=CARTESIAN_POINT('Ctrl Pts',(-25.7687411112741,24.4773459843289,
44.7166555228711));
#132457=CARTESIAN_POINT('Ctrl Pts',(-26.7967456871659,24.4799621403616,
44.1082289385352));
#132458=CARTESIAN_POINT('Ctrl Pts',(-27.3044451490347,24.4813055408509,
43.7958037658437));
#132459=CARTESIAN_POINT('Ctrl Pts',(-28.0892117307081,24.4834640543212,
43.2938225583236));
#132460=CARTESIAN_POINT('Ctrl Pts',(-28.3692891350221,24.48425099993,43.1108132256901));
#132461=CARTESIAN_POINT('Ctrl Pts',(-28.706302395357,24.4852182896667,42.8858664145126));
#132462=CARTESIAN_POINT('Ctrl Pts',(-28.7645546294649,24.485386223118,42.8468123449011));
#132463=CARTESIAN_POINT('Ctrl Pts',(-29.1465912652989,24.4864924490902,
42.5895490383712));
#132464=CARTESIAN_POINT('Ctrl Pts',(-29.4680951901192,24.4874464077074,
42.3676832506175));
#132465=CARTESIAN_POINT('Ctrl Pts',(-30.1052884239227,24.489383361362,41.9171987033519));
#132466=CARTESIAN_POINT('Ctrl Pts',(-30.420977590925,24.4903663557875,41.68858008617));
#132467=CARTESIAN_POINT('Ctrl Pts',(-31.2124075934417,24.4928898614452,
41.1017135886279));
#132468=CARTESIAN_POINT('Ctrl Pts',(-31.6843351712723,24.4944499611527,
40.7388967749956));
#132469=CARTESIAN_POINT('Ctrl Pts',(-32.3445140245329,24.4967111657093,
40.2130309869074));
#132470=CARTESIAN_POINT('Ctrl Pts',(-32.5386503935017,24.4973860674341,
40.0560758226123));
#132471=CARTESIAN_POINT('Ctrl Pts',(-33.1984023345771,24.4997137952875,
39.5147393585435));
#132472=CARTESIAN_POINT('Ctrl Pts',(-33.6579068470979,24.501393863319,39.1240226691292));
#132473=CARTESIAN_POINT('Ctrl Pts',(-34.562799751498,24.504821345082,38.3269349496348));
#132474=CARTESIAN_POINT('Ctrl Pts',(-35.0081709150121,24.5065688374716,
37.9205456358262));
#132475=CARTESIAN_POINT('Ctrl Pts',(-35.7920140021475,24.5097544148646,
37.1797348242638));
#132476=CARTESIAN_POINT('Ctrl Pts',(-36.1332485936664,24.5111801779543,
36.8481760436415));
#132477=CARTESIAN_POINT('Ctrl Pts',(-36.5343508082427,24.5129032604933,
36.4474837330109));
#132478=CARTESIAN_POINT('Ctrl Pts',(-36.5986317882762,24.5131808703006,
36.3829265279022));
#132479=CARTESIAN_POINT('Ctrl Pts',(-37.0852483491409,24.5152935937845,
35.8916148405784));
#132480=CARTESIAN_POINT('Ctrl Pts',(-37.500448845332,24.5171603414189,35.4574754055327));
#132481=CARTESIAN_POINT('Ctrl Pts',(-38.3151063925803,24.5209536457809,
34.5752674292374));
#132482=CARTESIAN_POINT('Ctrl Pts',(-38.714603969112,24.5228800239654,34.1272404650569));
#132483=CARTESIAN_POINT('Ctrl Pts',(-39.3626481027425,24.526117089898,33.3743958899009));
#132484=CARTESIAN_POINT('Ctrl Pts',(-39.6153943249601,24.5274090355695,
33.0739318979469));
#132485=CARTESIAN_POINT('Ctrl Pts',(-40.2378951092078,24.5306659239395,
32.3165094872397));
#132486=CARTESIAN_POINT('Ctrl Pts',(-40.6037916816847,24.5326480334,31.8555498166079));
#132487=CARTESIAN_POINT('Ctrl Pts',(-41.1205567112887,24.5355482793621,
31.1810681537999));
#132488=CARTESIAN_POINT('Ctrl Pts',(-41.2771407943988,24.5364409234457,
30.9734746994822));
#132489=CARTESIAN_POINT('Ctrl Pts',(-41.7317129818391,24.539073544601,30.3612318798286));
#132490=CARTESIAN_POINT('Ctrl Pts',(-42.02490024259,24.5408243938983,29.954054056126));
#132491=CARTESIAN_POINT('Ctrl Pts',(-42.5110674035028,24.5438187236529,
29.2577192042374));
#132492=CARTESIAN_POINT('Ctrl Pts',(-42.7074148622389,24.5450546266804,
28.9703161737443));
#132493=CARTESIAN_POINT('Ctrl Pts',(-42.9594965882852,24.546676384106,28.5932016081404));
#132494=CARTESIAN_POINT('Ctrl Pts',(-43.0182000700236,24.5470565896085,
28.5047900037001));
#132495=CARTESIAN_POINT('Ctrl Pts',(-43.4075030542548,24.5495949744726,
27.9145187846871));
#132496=CARTESIAN_POINT('Ctrl Pts',(-43.7289304612713,24.5517729392523,
27.4080376427849));
#132497=CARTESIAN_POINT('Ctrl Pts',(-44.3545732837956,24.556179607886,26.3832475812131));
#132498=CARTESIAN_POINT('Ctrl Pts',(-44.6586995496496,24.5584085051364,
25.8648935517657));
#132499=CARTESIAN_POINT('Ctrl Pts',(-45.2492459535696,24.5629143894535,
24.816987476783));
#132500=CARTESIAN_POINT('Ctrl Pts',(-45.5356016801114,24.5651915167853,
24.2874027621275));
#132501=CARTESIAN_POINT('Ctrl Pts',(-46.0895280350354,24.5697862901905,
23.218810133619));
#132502=CARTESIAN_POINT('Ctrl Pts',(-46.3570991851834,24.5721039366002,
22.6798021415728));
#132503=CARTESIAN_POINT('Ctrl Pts',(-46.8727153734078,24.5767733690873,
21.5938606593324));
#132504=CARTESIAN_POINT('Ctrl Pts',(-47.1208133623102,24.5791250419219,
21.0469534655807));
#132505=CARTESIAN_POINT('Ctrl Pts',(-47.4610513155155,24.5825062566063,
20.2606350291034));
#132506=CARTESIAN_POINT('Ctrl Pts',(-47.5608934334441,24.5835190830867,
20.0250996622092));
#132507=CARTESIAN_POINT('Ctrl Pts',(-47.7114456305418,24.5850786321964,
19.662427230186));
#132508=CARTESIAN_POINT('Ctrl Pts',(-47.7633803132024,24.5856227179465,
19.5358984232263));
#132509=CARTESIAN_POINT('Ctrl Pts',(-48.0675770843179,24.5888461144827,
18.7862779875383));
#132510=CARTESIAN_POINT('Ctrl Pts',(-48.3085667093456,24.5915502020132,
18.1573864867747));
#132511=CARTESIAN_POINT('Ctrl Pts',(-48.7647264499388,24.5969860250496,
16.8931591589116));
#132512=CARTESIAN_POINT('Ctrl Pts',(-48.9800983838727,24.5997173325107,
16.2579230031369));
#132513=CARTESIAN_POINT('Ctrl Pts',(-49.247776475617,24.603343907031,15.4145013552712));
#132514=CARTESIAN_POINT('Ctrl Pts',(-49.3108489331163,24.6042170624523,
15.2114366026358));
#132515=CARTESIAN_POINT('Ctrl Pts',(-49.5468140909487,24.6075564814656,
14.4348199664272));
#132516=CARTESIAN_POINT('Ctrl Pts',(-49.7105100646523,24.6100270183983,
13.8602708665861));
#132517=CARTESIAN_POINT('Ctrl Pts',(-50.0182037254456,24.6149947668658,
12.7049830039874));
#132518=CARTESIAN_POINT('Ctrl Pts',(-50.1620897010137,24.6174920516118,
12.1242272900917));
#132519=CARTESIAN_POINT('Ctrl Pts',(-50.4073170902683,24.6220882922556,
11.0553747633196));
#132520=CARTESIAN_POINT('Ctrl Pts',(-50.5117630952338,24.6241852361328,
10.56774164837));
#132521=CARTESIAN_POINT('Ctrl Pts',(-50.637682039662,24.6269054434875,9.9351897786008));
#132522=CARTESIAN_POINT('Ctrl Pts',(-50.6656950052724,24.6275244026078,
9.79125668278715));
#132523=CARTESIAN_POINT('Ctrl Pts',(-50.8052915502593,24.6306807112034,
9.05727976204324));
#132524=CARTESIAN_POINT('Ctrl Pts',(-50.9070887061487,24.6332242161844,
8.46578231447397));
#132525=CARTESIAN_POINT('Ctrl Pts',(-51.0900876757419,24.6383274049835,
7.27899222861481));
#132526=CARTESIAN_POINT('Ctrl Pts',(-51.1712649446398,24.640887105707,6.68369562004323));
#132527=CARTESIAN_POINT('Ctrl Pts',(-51.3127291783898,24.6460145845598,
5.4912056514823));
#132528=CARTESIAN_POINT('Ctrl Pts',(-51.3730584686038,24.6485823368257,
4.89401834366997));
#132529=CARTESIAN_POINT('Ctrl Pts',(-51.4728029556027,24.6537231868874,
3.69839675918565));
#132530=CARTESIAN_POINT('Ctrl Pts',(-51.5122832178511,24.6562962438875,
3.09997198223027));
#132531=CARTESIAN_POINT('Ctrl Pts',(-51.5702114916706,24.661437533892,1.90425480945013));
#132532=CARTESIAN_POINT('Ctrl Pts',(-51.5888068757002,24.6640056726117,
1.30698426757344));
#132533=CARTESIAN_POINT('Ctrl Pts',(-51.6002103541374,24.6675944962305,
0.472350479403967));
#132534=CARTESIAN_POINT('Ctrl Pts',(-51.6018167375406,24.6686095131666,
0.236295212097061));
#132535=CARTESIAN_POINT('Ctrl Pts',(-51.6017963428371,24.6696255717003,
5.96316995782331E-10));
#132536=CARTESIAN_POINT('',(6.91058940320511E-28,25.1780749875714,50.8611435449313));
#132537=CARTESIAN_POINT('Origin',(6.85992474428018E-28,24.4280821270309,
50.8578710629677));
#132538=CARTESIAN_POINT('',(-50.852059646701,25.4,0.));
#132539=CARTESIAN_POINT('Origin',(-5.6843418860808E-13,25.3999603687529,
0.00908275515308697));
#132540=CARTESIAN_POINT('Origin',(-50.8520495168863,24.649996258064,3.68177146415478E-8));
#132541=CARTESIAN_POINT('Ctrl Pts',(51.5994242662028,24.6717312761646,0.489703961489916));
#132542=CARTESIAN_POINT('Ctrl Pts',(51.5802057862039,25.4068517297792,0.48631178423944));
#132543=CARTESIAN_POINT('Ctrl Pts',(50.8448755614193,25.4020756075392,0.479269956564132));
#132544=CARTESIAN_POINT('Ctrl Pts',(51.6320542744346,24.6571206205877,-2.90815939479677));
#132545=CARTESIAN_POINT('Ctrl Pts',(51.612613413909,25.3920312031482,-2.90980887304612));
#132546=CARTESIAN_POINT('Ctrl Pts',(50.8770347138734,25.3874663335219,-2.86890881888134));
#132547=CARTESIAN_POINT('Ctrl Pts',(51.3279752326019,24.6424967688652,-6.30909052814045));
#132548=CARTESIAN_POINT('Ctrl Pts',(51.3085339932661,25.3771953142168,-6.30945000114593));
#132549=CARTESIAN_POINT('Ctrl Pts',(50.5774079638622,25.3728438780089,-6.2201085525632));
#132550=CARTESIAN_POINT('Ctrl Pts',(50.0581998932223,24.6137890503334,-12.9853714592068));
#132551=CARTESIAN_POINT('Ctrl Pts',(50.0388503491085,25.3480718449038,-12.9830879399748));
#132552=CARTESIAN_POINT('Ctrl Pts',(49.3262124431575,25.3441388982877,-12.7987656261817));
#132553=CARTESIAN_POINT('Ctrl Pts',(49.0925353920364,24.5997060807367,-16.2605126054806));
#132554=CARTESIAN_POINT('Ctrl Pts',(49.0734491388778,25.3337848785392,-16.2569440425888));
#132555=CARTESIAN_POINT('Ctrl Pts',(48.3746738850937,25.3300572730997,-16.0260169271457));
#132556=CARTESIAN_POINT('Ctrl Pts',(46.5371200195038,24.5726283249249,-22.5577246622088));
#132557=CARTESIAN_POINT('Ctrl Pts',(46.5186930684571,25.3063156252355,-22.5515195013725));
#132558=CARTESIAN_POINT('Ctrl Pts',(45.856635807956,25.3029820984217,-22.2311524521964));
#132559=CARTESIAN_POINT('Ctrl Pts',(44.9474338966029,24.5596342247687,-25.5796360260539));
#132560=CARTESIAN_POINT('Ctrl Pts',(44.9295347661442,25.2931334732791,-25.572207945245));
#132561=CARTESIAN_POINT('Ctrl Pts',(44.2901992287526,25.2899892385752,-25.2088786224719));
#132562=CARTESIAN_POINT('Ctrl Pts',(41.2057832588607,24.5352397370846,-31.2528230545509));
#132563=CARTESIAN_POINT('Ctrl Pts',(41.1891189974,25.2683868208553,-31.2429005095446));
#132564=CARTESIAN_POINT('Ctrl Pts',(40.6032683646015,25.2655970744325,-30.799117136205));
#132565=CARTESIAN_POINT('Ctrl Pts',(39.053913546178,24.5238399676091,-33.9039549841883));
#132566=CARTESIAN_POINT('Ctrl Pts',(39.0380285265676,25.2568222087211,-33.8929302151991));
#132567=CARTESIAN_POINT('Ctrl Pts',(38.482867023188,25.2541983929601,-33.4114867398185));
#132568=CARTESIAN_POINT('Ctrl Pts',(34.2715756968859,24.503077676205,-38.732435248131));
#132569=CARTESIAN_POINT('Ctrl Pts',(34.2574713318307,25.2357605881862,-38.7191986582419));
#132570=CARTESIAN_POINT('Ctrl Pts',(33.7704622906633,25.2334380778049,-38.1693717990658));
#132571=CARTESIAN_POINT('Ctrl Pts',(31.6412287282204,24.4937156803232,-40.9096612497057));
#132572=CARTESIAN_POINT('Ctrl Pts',(31.6281273407559,25.2262633109734,-40.8954989953135));
#132573=CARTESIAN_POINT('Ctrl Pts',(31.1785782850211,25.224076975345,-40.3147655081099));
#132574=CARTESIAN_POINT('Ctrl Pts',(26.0042332125158,24.4773932235446,-44.7056116084414));
#132575=CARTESIAN_POINT('Ctrl Pts',(25.9933891628622,25.2097057919875,-44.6896533054258));
#132576=CARTESIAN_POINT('Ctrl Pts',(25.6240088677298,25.2077560713483,-44.0552186129217));
#132577=CARTESIAN_POINT('Ctrl Pts',(22.9977274858584,24.470433176212,-46.3242397932863));
#132578=CARTESIAN_POINT('Ctrl Pts',(22.9880685808784,25.2026452269058,-46.3075813765145));
#132579=CARTESIAN_POINT('Ctrl Pts',(22.6614646404214,25.2007966881681,-45.6501821289311));
#132580=CARTESIAN_POINT('Ctrl Pts',(16.7253489218366,24.4591854859984,-48.9400016879545));
#132581=CARTESIAN_POINT('Ctrl Pts',(16.7183183313379,25.1912356889532,-48.9220763622777));
#132582=CARTESIAN_POINT('Ctrl Pts',(16.4807993905486,25.189550067518,-48.2277021693628));
#132583=CARTESIAN_POINT('Ctrl Pts',(13.4596350018521,24.4548981280894,-49.9370691264438));
#132584=CARTESIAN_POINT('Ctrl Pts',(13.45391829295,25.186886436009,-49.918707472109));
#132585=CARTESIAN_POINT('Ctrl Pts',(13.2628358071309,25.1852631187088,-49.2101925379276));
#132586=CARTESIAN_POINT('Ctrl Pts',(6.71777630019389,24.4490955232029,-51.2865221773164));
#132587=CARTESIAN_POINT('Ctrl Pts',(6.71496136258535,25.1810003807021,-51.2674967727941));
#132588=CARTESIAN_POINT('Ctrl Pts',(6.61955280200563,25.1794610654282,-50.5399171789069));
#132589=CARTESIAN_POINT('Ctrl Pts',(3.23871172926134,24.4476477514485,-51.6232157559566));
#132590=CARTESIAN_POINT('Ctrl Pts',(3.23730620750439,25.1795317055532,-51.6040436241658));
#132591=CARTESIAN_POINT('Ctrl Pts',(3.19135744576669,25.1780134318622,-50.8716883520825));
#132592=CARTESIAN_POINT('Ctrl Pts',(-0.238910549243213,24.4477172244431,
-51.6070591267125));
#132593=CARTESIAN_POINT('Ctrl Pts',(-0.238807033604803,25.1796021804844,
-51.5878942965007));
#132594=CARTESIAN_POINT('Ctrl Pts',(-0.235417357405743,25.1780828982338,
-50.8557679284926));
#132595=CARTESIAN_POINT('',(-4.34555674820602E-15,24.4477148382618,-51.6076140566994));
#132596=CARTESIAN_POINT('',(51.601796342837,24.6696255717043,-1.98778040128596E-10));
#132597=CARTESIAN_POINT('Ctrl Pts',(4.79616346638068E-14,24.4477148382618,
-51.6076140566994));
#132598=CARTESIAN_POINT('Ctrl Pts',(0.602064652363794,24.4477148382619,
-51.6076140566994));
#132599=CARTESIAN_POINT('Ctrl Pts',(1.20314913760746,24.4477602735869,-51.5970476243971));
#132600=CARTESIAN_POINT('Ctrl Pts',(2.40553226754051,24.4479413720565,-51.5549316858878));
#132601=CARTESIAN_POINT('Ctrl Pts',(3.00682414408215,24.4480773605449,-51.5233065188036));
#132602=CARTESIAN_POINT('Ctrl Pts',(4.20842064677202,24.4484396521552,-51.4390532206605));
#132603=CARTESIAN_POINT('Ctrl Pts',(4.8087224246516,24.4486661005034,-51.3863913167331));
#132604=CARTESIAN_POINT('Ctrl Pts',(6.00670635517176,24.4492089249957,-51.2601548055183));
#132605=CARTESIAN_POINT('Ctrl Pts',(6.60439098351916,24.4495252007094,-51.1866035533391));
#132606=CARTESIAN_POINT('Ctrl Pts',(7.79506213936711,24.4502464780714,-51.0188681361121));
#132607=CARTESIAN_POINT('Ctrl Pts',(8.38805791843244,24.4506510646589,-50.9247804921079));
#132608=CARTESIAN_POINT('Ctrl Pts',(9.33191477102787,24.451368122002,-50.7580276226758));
#132609=CARTESIAN_POINT('Ctrl Pts',(9.68340857035836,24.4516513778788,-50.6921561295574));
#132610=CARTESIAN_POINT('Ctrl Pts',(10.0656200696996,24.4519771972028,-50.6163866205531));
#132611=CARTESIAN_POINT('Ctrl Pts',(10.0966860322689,24.4520038076248,-50.6101982926483));
#132612=CARTESIAN_POINT('Ctrl Pts',(10.709119459142,24.4525309304783,-50.4876133802357));
#132613=CARTESIAN_POINT('Ctrl Pts',(11.2895287104344,24.4530753511381,-50.3609877095649));
#132614=CARTESIAN_POINT('Ctrl Pts',(12.0842388760666,24.4538831738207,-50.1731089603792));
#132615=CARTESIAN_POINT('Ctrl Pts',(12.2993714476872,24.4541081469705,-50.1207870282284));
#132616=CARTESIAN_POINT('Ctrl Pts',(12.8604794540868,24.4547114446868,-49.9804841840633));
#132617=CARTESIAN_POINT('Ctrl Pts',(13.2062457443418,24.4550996228047,-49.8902095270489));
#132618=CARTESIAN_POINT('Ctrl Pts',(13.8960240461476,24.4559069984989,-49.7024463296063));
#132619=CARTESIAN_POINT('Ctrl Pts',(14.2400340721766,24.4563262228616,-49.6049515597419));
#132620=CARTESIAN_POINT('Ctrl Pts',(14.7128926807735,24.4569252670803,-49.4656379032912));
#132621=CARTESIAN_POINT('Ctrl Pts',(14.84319760907,24.4570927551189,-49.426686903624));
#132622=CARTESIAN_POINT('Ctrl Pts',(15.5476843467431,24.4580112869178,-49.2130732495732));
#132623=CARTESIAN_POINT('Ctrl Pts',(16.1177546732699,24.4588015340171,-49.0292934680564));
#132624=CARTESIAN_POINT('Ctrl Pts',(17.251811067235,24.4604673849594,-48.6418888616945));
#132625=CARTESIAN_POINT('Ctrl Pts',(17.8157569812575,24.4613433677605,-48.4381759318859));
#132626=CARTESIAN_POINT('Ctrl Pts',(18.8325016477901,24.4630092317683,-48.0507829502622));
#132627=CARTESIAN_POINT('Ctrl Pts',(19.286750101968,24.4637855278335,-47.8702604062174));
#132628=CARTESIAN_POINT('Ctrl Pts',(19.7792708160127,24.4646623522863,-47.666365872313));
#132629=CARTESIAN_POINT('Ctrl Pts',(19.8204166095044,24.4647358724611,-47.6492696177846));
#132630=CARTESIAN_POINT('Ctrl Pts',(20.4149669226596,24.4658021214859,-47.4013250693623));
#132631=CARTESIAN_POINT('Ctrl Pts',(20.9640085641567,24.4668355465161,-47.1610028827713));
#132632=CARTESIAN_POINT('Ctrl Pts',(22.0538972084225,24.4689849383093,-46.6611495310586));
#132633=CARTESIAN_POINT('Ctrl Pts',(22.5947361541288,24.4701009835447,-46.4016001038509));
#132634=CARTESIAN_POINT('Ctrl Pts',(23.6663772489846,24.4724119745998,-45.8641452655615));
#132635=CARTESIAN_POINT('Ctrl Pts',(24.1972011053164,24.4736067198799,-45.5862865088849));
#132636=CARTESIAN_POINT('Ctrl Pts',(25.248368263848,24.4760738620362,-45.0125097078621));
#132637=CARTESIAN_POINT('Ctrl Pts',(25.7687411112741,24.4773459843289,-44.7166555228711));
#132638=CARTESIAN_POINT('Ctrl Pts',(26.7967456871659,24.4799621403616,-44.1082289385352));
#132639=CARTESIAN_POINT('Ctrl Pts',(27.3044451490347,24.4813055408509,-43.7958037658437));
#132640=CARTESIAN_POINT('Ctrl Pts',(28.0892117307081,24.4834640543212,-43.2938225583236));
#132641=CARTESIAN_POINT('Ctrl Pts',(28.3692891350221,24.48425099993,-43.1108132256901));
#132642=CARTESIAN_POINT('Ctrl Pts',(28.706302395357,24.4852182896667,-42.8858664145126));
#132643=CARTESIAN_POINT('Ctrl Pts',(28.7645546294649,24.485386223118,-42.8468123449011));
#132644=CARTESIAN_POINT('Ctrl Pts',(29.1465912652989,24.4864924490902,-42.5895490383712));
#132645=CARTESIAN_POINT('Ctrl Pts',(29.4680951901192,24.4874464077074,-42.3676832506175));
#132646=CARTESIAN_POINT('Ctrl Pts',(30.1052884239227,24.489383361362,-41.9171987033519));
#132647=CARTESIAN_POINT('Ctrl Pts',(30.420977590925,24.4903663557875,-41.68858008617));
#132648=CARTESIAN_POINT('Ctrl Pts',(31.2124075934417,24.4928898614452,-41.1017135886279));
#132649=CARTESIAN_POINT('Ctrl Pts',(31.6843351712723,24.4944499611527,-40.7388967749956));
#132650=CARTESIAN_POINT('Ctrl Pts',(32.3445140245329,24.4967111657093,-40.2130309869074));
#132651=CARTESIAN_POINT('Ctrl Pts',(32.5386503935017,24.4973860674341,-40.0560758226123));
#132652=CARTESIAN_POINT('Ctrl Pts',(33.1984023345771,24.4997137952875,-39.5147393585435));
#132653=CARTESIAN_POINT('Ctrl Pts',(33.6579068470979,24.501393863319,-39.1240226691292));
#132654=CARTESIAN_POINT('Ctrl Pts',(34.562799751498,24.504821345082,-38.3269349496348));
#132655=CARTESIAN_POINT('Ctrl Pts',(35.0081709150121,24.5065688374716,-37.9205456358262));
#132656=CARTESIAN_POINT('Ctrl Pts',(35.7920140021475,24.5097544148646,-37.1797348242638));
#132657=CARTESIAN_POINT('Ctrl Pts',(36.1332485936664,24.5111801779543,-36.8481760436415));
#132658=CARTESIAN_POINT('Ctrl Pts',(36.5343508082427,24.5129032604933,-36.4474837330109));
#132659=CARTESIAN_POINT('Ctrl Pts',(36.5986317882762,24.5131808703006,-36.3829265279022));
#132660=CARTESIAN_POINT('Ctrl Pts',(37.0852483491409,24.5152935937845,-35.8916148405784));
#132661=CARTESIAN_POINT('Ctrl Pts',(37.500448845332,24.5171603414189,-35.4574754055327));
#132662=CARTESIAN_POINT('Ctrl Pts',(38.3151063925803,24.5209536457809,-34.5752674292374));
#132663=CARTESIAN_POINT('Ctrl Pts',(38.714603969112,24.5228800239654,-34.1272404650569));
#132664=CARTESIAN_POINT('Ctrl Pts',(39.3626481027425,24.526117089898,-33.3743958899009));
#132665=CARTESIAN_POINT('Ctrl Pts',(39.6153943249601,24.5274090355695,-33.0739318979469));
#132666=CARTESIAN_POINT('Ctrl Pts',(40.2378951092078,24.5306659239395,-32.3165094872397));
#132667=CARTESIAN_POINT('Ctrl Pts',(40.6037916816847,24.5326480334,-31.8555498166079));
#132668=CARTESIAN_POINT('Ctrl Pts',(41.1205567112887,24.5355482793621,-31.1810681537999));
#132669=CARTESIAN_POINT('Ctrl Pts',(41.2771407943988,24.5364409234457,-30.9734746994822));
#132670=CARTESIAN_POINT('Ctrl Pts',(41.7317129818391,24.539073544601,-30.3612318798286));
#132671=CARTESIAN_POINT('Ctrl Pts',(42.02490024259,24.5408243938983,-29.954054056126));
#132672=CARTESIAN_POINT('Ctrl Pts',(42.5110674035028,24.5438187236529,-29.2577192042374));
#132673=CARTESIAN_POINT('Ctrl Pts',(42.7074148622389,24.5450546266804,-28.9703161737443));
#132674=CARTESIAN_POINT('Ctrl Pts',(42.9594965882852,24.546676384106,-28.5932016081404));
#132675=CARTESIAN_POINT('Ctrl Pts',(43.0182000700236,24.5470565896085,-28.5047900037001));
#132676=CARTESIAN_POINT('Ctrl Pts',(43.4075030542548,24.5495949744726,-27.9145187846871));
#132677=CARTESIAN_POINT('Ctrl Pts',(43.7289304612713,24.5517729392523,-27.4080376427849));
#132678=CARTESIAN_POINT('Ctrl Pts',(44.3545732837956,24.556179607886,-26.3832475812131));
#132679=CARTESIAN_POINT('Ctrl Pts',(44.6586995496496,24.5584085051364,-25.8648935517657));
#132680=CARTESIAN_POINT('Ctrl Pts',(45.2492459535696,24.5629143894535,-24.816987476783));
#132681=CARTESIAN_POINT('Ctrl Pts',(45.5356016801114,24.5651915167853,-24.2874027621275));
#132682=CARTESIAN_POINT('Ctrl Pts',(46.0895280350354,24.5697862901905,-23.218810133619));
#132683=CARTESIAN_POINT('Ctrl Pts',(46.3570991851834,24.5721039366002,-22.6798021415728));
#132684=CARTESIAN_POINT('Ctrl Pts',(46.8727153734078,24.5767733690873,-21.5938606593324));
#132685=CARTESIAN_POINT('Ctrl Pts',(47.1208133623102,24.5791250419219,-21.0469534655807));
#132686=CARTESIAN_POINT('Ctrl Pts',(47.4610513155155,24.5825062566063,-20.2606350291034));
#132687=CARTESIAN_POINT('Ctrl Pts',(47.5608934334441,24.5835190830867,-20.0250996622092));
#132688=CARTESIAN_POINT('Ctrl Pts',(47.7114456305418,24.5850786321964,-19.662427230186));
#132689=CARTESIAN_POINT('Ctrl Pts',(47.7633803132024,24.5856227179465,-19.5358984232263));
#132690=CARTESIAN_POINT('Ctrl Pts',(48.0675770843179,24.5888461144827,-18.7862779875383));
#132691=CARTESIAN_POINT('Ctrl Pts',(48.3085667093456,24.5915502020132,-18.1573864867747));
#132692=CARTESIAN_POINT('Ctrl Pts',(48.7647264499388,24.5969860250496,-16.8931591589116));
#132693=CARTESIAN_POINT('Ctrl Pts',(48.9800983838727,24.5997173325107,-16.2579230031369));
#132694=CARTESIAN_POINT('Ctrl Pts',(49.247776475617,24.603343907031,-15.4145013552712));
#132695=CARTESIAN_POINT('Ctrl Pts',(49.3108489331163,24.6042170624523,-15.2114366026358));
#132696=CARTESIAN_POINT('Ctrl Pts',(49.5468140909487,24.6075564814656,-14.4348199664272));
#132697=CARTESIAN_POINT('Ctrl Pts',(49.7105100646523,24.6100270183983,-13.8602708665861));
#132698=CARTESIAN_POINT('Ctrl Pts',(50.0182037254456,24.6149947668658,-12.7049830039874));
#132699=CARTESIAN_POINT('Ctrl Pts',(50.1620897010137,24.6174920516118,-12.1242272900917));
#132700=CARTESIAN_POINT('Ctrl Pts',(50.4073170902683,24.6220882922556,-11.0553747633196));
#132701=CARTESIAN_POINT('Ctrl Pts',(50.5117630952338,24.6241852361328,-10.56774164837));
#132702=CARTESIAN_POINT('Ctrl Pts',(50.637682039662,24.6269054434875,-9.9351897786008));
#132703=CARTESIAN_POINT('Ctrl Pts',(50.6656950052724,24.6275244026078,-9.79125668278715));
#132704=CARTESIAN_POINT('Ctrl Pts',(50.8052915502593,24.6306807112034,-9.05727976204324));
#132705=CARTESIAN_POINT('Ctrl Pts',(50.9070887061487,24.6332242161844,-8.46578231447397));
#132706=CARTESIAN_POINT('Ctrl Pts',(51.0900876757419,24.6383274049835,-7.27899222861481));
#132707=CARTESIAN_POINT('Ctrl Pts',(51.1712649446398,24.640887105707,-6.68369562004323));
#132708=CARTESIAN_POINT('Ctrl Pts',(51.3127291783898,24.6460145845598,-5.4912056514823));
#132709=CARTESIAN_POINT('Ctrl Pts',(51.3730584686038,24.6485823368257,-4.89401834366997));
#132710=CARTESIAN_POINT('Ctrl Pts',(51.4728029556027,24.6537231868874,-3.69839675918565));
#132711=CARTESIAN_POINT('Ctrl Pts',(51.5122832178511,24.6562962438875,-3.09997198223027));
#132712=CARTESIAN_POINT('Ctrl Pts',(51.5702114916706,24.661437533892,-1.90425480945013));
#132713=CARTESIAN_POINT('Ctrl Pts',(51.5888068757002,24.6640056726117,-1.30698426757344));
#132714=CARTESIAN_POINT('Ctrl Pts',(51.6002103541374,24.6675944962305,-0.472350479403967));
#132715=CARTESIAN_POINT('Ctrl Pts',(51.6018167375406,24.6686095131666,-0.236295212097061));
#132716=CARTESIAN_POINT('Ctrl Pts',(51.6017963428371,24.6696255717003,-5.96316995782331E-10));
#132717=CARTESIAN_POINT('',(6.85992474428018E-28,25.1780749875714,-50.8611435449313));
#132718=CARTESIAN_POINT('Origin',(6.85992474428018E-28,24.4280821270309,
-50.8578710629677));
#132719=CARTESIAN_POINT('',(50.852059646701,25.4,0.));
#132720=CARTESIAN_POINT('Origin',(5.6843418860808E-13,25.3999603687529,
-0.00908275515308697));
#132721=CARTESIAN_POINT('Origin',(50.8520495193462,24.6499962605892,-3.68168724160623E-8));
#132722=CARTESIAN_POINT('Origin',(0.,24.503,0.));
#132723=CARTESIAN_POINT('',(0.516613292594025,24.4964552022158,17.8918564275476));
#132724=CARTESIAN_POINT('',(-0.516613292593629,24.4964552022147,17.8918564275477));
#132725=CARTESIAN_POINT('Origin',(0.,24.4964552022144,0.));
#132726=CARTESIAN_POINT('',(0.508000000000494,24.003,18.3922562150709));
#132727=CARTESIAN_POINT('Origin',(0.516727424717214,24.502993827169,18.3919966385218));
#132728=CARTESIAN_POINT('',(-0.50799999999987,24.003,18.3922562150709));
#132729=CARTESIAN_POINT('Origin',(0.,24.003,0.));
#132730=CARTESIAN_POINT('Origin',(-0.5167274165308,24.5029933582155,18.3919962618922));
#132731=CARTESIAN_POINT('Origin',(0.,1.00426542433341E-13,0.));
#132732=CARTESIAN_POINT('',(-6.19625160777499E-15,-2.20960221281582E-16,
50.5962340495975));
#132733=CARTESIAN_POINT('',(-6.19625160777499E-15,1.00426542433341E-13,
50.5962340495975));
#132734=CARTESIAN_POINT('Origin',(0.,0.,0.));
#132735=CARTESIAN_POINT('Origin',(0.,55.,0.));
#132736=CARTESIAN_POINT('',(2.19203367092042E-15,24.4964552022138,-17.8993132750324));
#132737=CARTESIAN_POINT('',(2.14313189850787E-15,55.,-17.5));
#132738=CARTESIAN_POINT('',(0.516613292593747,24.4964552022142,-17.8918564275477));
#132739=CARTESIAN_POINT('Origin',(0.,24.4964552022142,0.));
#132740=CARTESIAN_POINT('',(0.640787600385573,31.6103965311337,-17.7946530001592));
#132741=CARTESIAN_POINT('Origin',(-31.3417650188115,-1800.66881590525,-0.00126101964907255));
#132742=CARTESIAN_POINT('',(12.1296145477476,31.6103965311301,-13.0358250628134));
#132743=CARTESIAN_POINT('Origin',(0.,31.6103965311337,0.));
#132744=CARTESIAN_POINT('',(12.286152245491,24.4964552022153,-13.0167537703795));
#132745=CARTESIAN_POINT('Origin',(22.1620976572307,-1800.54708994618,22.1588466753333));
#132746=CARTESIAN_POINT('',(13.0167537703794,24.4964552022149,-12.286152245491));
#132747=CARTESIAN_POINT('Origin',(0.,24.4964552022144,0.));
#132748=CARTESIAN_POINT('',(13.035825062807,31.6103965311337,-12.1296145477412));
#132749=CARTESIAN_POINT('Origin',(-22.1684078303361,-1801.04968561711,-22.1649431694305));
#132750=CARTESIAN_POINT('',(17.794653000168,31.6103965311312,-0.640787600385585));
#132751=CARTESIAN_POINT('Origin',(0.,31.6103965311337,0.));
#132752=CARTESIAN_POINT('',(17.8918564275477,24.4964552022151,-0.51661329259383));
#132753=CARTESIAN_POINT('Origin',(-0.000321131538116859,-1800.81547064213,
31.3443248864229));
#132754=CARTESIAN_POINT('',(17.8918564275477,24.4964552022147,0.516613292593816));
#132755=CARTESIAN_POINT('Origin',(0.,24.4964552022144,0.));
#132756=CARTESIAN_POINT('',(17.7946530001592,31.6103965311337,0.640787600385636));
#132757=CARTESIAN_POINT('Origin',(0.000644072073583413,-1800.73197619675,
-31.34286748572));
#132758=CARTESIAN_POINT('',(13.0358250628134,31.610396531131,12.1296145477473));
#132759=CARTESIAN_POINT('Origin',(0.,31.6103965311337,0.));
#132760=CARTESIAN_POINT('',(13.0167537703794,24.4964552022156,12.2861522454907));
#132761=CARTESIAN_POINT('Origin',(-22.1663202360201,-1800.93544621117,22.1642107451238));
#132762=CARTESIAN_POINT('',(12.286152245491,24.4964552022153,13.0167537703791));
#132763=CARTESIAN_POINT('Origin',(0.,24.4964552022142,0.));
#132764=CARTESIAN_POINT('',(12.1296145477413,31.6103965311337,13.0358250628069));
#132765=CARTESIAN_POINT('Origin',(22.1634285699253,-1800.77194182898,-22.1630662714271));
#132766=CARTESIAN_POINT('',(0.640787600385773,31.6103965311312,17.794653000168));
#132767=CARTESIAN_POINT('Origin',(0.,31.6103965311337,0.));
#132768=CARTESIAN_POINT('Origin',(-31.3418168263197,-1800.6717839163,0.00108110373828074));
#132769=CARTESIAN_POINT('',(-0.640787600385398,31.610396531131,17.794653000168));
#132770=CARTESIAN_POINT('Origin',(31.3453708292021,-1800.87539261726,-0.000905125349799363));
#132771=CARTESIAN_POINT('',(-12.1296145477411,31.6103965311337,13.0358250628072));
#132772=CARTESIAN_POINT('Origin',(2.81336377669103E-16,31.6103965311337,
2.81336377669103E-16));
#132773=CARTESIAN_POINT('',(-12.2861522454907,24.4964552022156,13.0167537703794));
#132774=CARTESIAN_POINT('Origin',(-22.1638000467291,-1800.84026792676,-22.1643814368499));
#132775=CARTESIAN_POINT('',(-13.0167537703792,24.4964552022151,12.286152245491));
#132776=CARTESIAN_POINT('Origin',(0.,24.4964552022144,0.));
#132777=CARTESIAN_POINT('',(-13.0358250628131,31.6103965311319,12.1296145477475));
#132778=CARTESIAN_POINT('Origin',(22.1601232677088,-1800.61340137829,22.1624579723094));
#132779=CARTESIAN_POINT('',(-17.7946530001592,31.6103965311337,0.640787600385636));
#132780=CARTESIAN_POINT('Origin',(0.,31.6103965311337,0.));
#132781=CARTESIAN_POINT('',(-17.8918564275477,24.4964552022151,0.51661329259383));
#132782=CARTESIAN_POINT('Origin',(-0.00113899326485312,-1800.68132394511,
-31.3419833465416));
#132783=CARTESIAN_POINT('',(-17.8918564275477,24.4964552022147,-0.516613292593816));
#132784=CARTESIAN_POINT('Origin',(0.,24.4964552022142,0.));
#132785=CARTESIAN_POINT('',(-17.794653000168,31.6103965311314,-0.640787600385592));
#132786=CARTESIAN_POINT('Origin',(0.00114926272652305,-1800.90033806435,
31.3458062536514));
#132787=CARTESIAN_POINT('',(-13.0358250628071,31.6103965311337,-12.1296145477411));
#132788=CARTESIAN_POINT('Origin',(0.,31.6103965311337,0.));
#132789=CARTESIAN_POINT('',(-13.0167537703793,24.496455202216,-12.2861522454908));
#132790=CARTESIAN_POINT('Origin',(22.1635010829243,-1800.79449197095,-22.1635504135466));
#132791=CARTESIAN_POINT('',(-12.2861522454909,24.4964552022151,-13.0167537703792));
#132792=CARTESIAN_POINT('Origin',(0.,24.4964552022142,0.));
#132793=CARTESIAN_POINT('',(-12.1296145477475,31.6103965311312,-13.0358250628132));
#132794=CARTESIAN_POINT('Origin',(-22.163079367676,-1800.72749070901,22.1623181906307));
#132795=CARTESIAN_POINT('',(-0.640787600385699,31.6103965311337,-17.7946530001592));
#132796=CARTESIAN_POINT('Origin',(2.81336377669104E-16,31.6103965311337,
2.81336377669104E-16));
#132797=CARTESIAN_POINT('',(-0.5166132925939,24.4964552022158,-17.8918564275476));
#132798=CARTESIAN_POINT('Origin',(31.3470398609468,-1800.97101141068,0.00168703743377741));
#132799=CARTESIAN_POINT('Origin',(0.,24.4964552022142,0.));
#132800=CARTESIAN_POINT('Origin',(0.,25.4330313486983,0.));
#132801=CARTESIAN_POINT('',(-47.0868775921436,25.4,0.));
#132802=CARTESIAN_POINT('',(47.0868775921436,25.4,0.));
#132803=CARTESIAN_POINT('Origin',(-8.88178419700125E-15,25.3965696795452,
0.786166548550345));
#132804=CARTESIAN_POINT('Origin',(-8.88178419700125E-15,25.3965696795452,
-0.7861665485504));
#132805=CARTESIAN_POINT('',(-19.390666463993,32.6401379081656,5.70814733371131E-8));
#132806=CARTESIAN_POINT('',(-46.9605204399732,25.4330313486983,-5.7510051043107E-15));
#132807=CARTESIAN_POINT('',(-16.7737847604735,32.5838478003841,-10.1523950006082));
#132808=CARTESIAN_POINT('Ctrl Pts',(-19.390666463993,32.6401379081656,5.7081442350615E-8));
#132809=CARTESIAN_POINT('Ctrl Pts',(-19.4175754515138,32.6331035617725,
-1.77205756257553));
#132810=CARTESIAN_POINT('Ctrl Pts',(-19.2049454619604,32.6248471805259,
-3.54697063575729));
#132811=CARTESIAN_POINT('Ctrl Pts',(-18.3193186126469,32.6053476864889,
-6.9800140505182));
#132812=CARTESIAN_POINT('Ctrl Pts',(-17.6508102372357,32.5952545428373,
-8.61734074587957));
#132813=CARTESIAN_POINT('Ctrl Pts',(-16.773018855565,32.5838393174504,-10.1519569008476));
#132814=CARTESIAN_POINT('',(13.0541487669417,32.4812657767099,-15.1507019314472));
#132815=CARTESIAN_POINT('Ctrl Pts',(-16.7738313308455,32.5835947369198,
-10.1524214375894));
#132816=CARTESIAN_POINT('Ctrl Pts',(-15.9322131640886,32.5729803253188,
-11.6213600180033));
#132817=CARTESIAN_POINT('Ctrl Pts',(-14.8962051037571,32.563513583844,-12.9776360734612));
#132818=CARTESIAN_POINT('Ctrl Pts',(-12.4201297299717,32.5447070564864,
-15.470720550612));
#132819=CARTESIAN_POINT('Ctrl Pts',(-10.9712310595529,32.5364120775154,
-16.5680854639747));
#132820=CARTESIAN_POINT('Ctrl Pts',(-7.21584897427982,32.520005374503,-18.6568620201113));
#132821=CARTESIAN_POINT('Ctrl Pts',(-4.82533500297493,32.5105918610109,
-19.4505073599147));
#132822=CARTESIAN_POINT('Ctrl Pts',(-1.09602365042765,32.5003694651133,
-19.936421951408));
#132823=CARTESIAN_POINT('Ctrl Pts',(0.190989005846492,32.4977753458865,
-19.9755166235688));
#132824=CARTESIAN_POINT('Ctrl Pts',(3.34738920543375,32.491406027103,-19.7666568113855));
#132825=CARTESIAN_POINT('Ctrl Pts',(5.49215292193686,32.486377921137,-19.3588842761548));
#132826=CARTESIAN_POINT('Ctrl Pts',(9.65306412520153,32.4819631311116,-17.6368310943341));
#132827=CARTESIAN_POINT('Ctrl Pts',(11.4627020244873,32.4815194201659,-16.5200462382499));
#132828=CARTESIAN_POINT('Ctrl Pts',(13.054438663837,32.4810323841966,-15.1510327814795));
#132829=CARTESIAN_POINT('',(19.8788226553546,32.5125277404847,-2.31335314294402E-7));
#132830=CARTESIAN_POINT('Ctrl Pts',(13.0538423329241,32.4812724416443,-15.1503344284301));
#132831=CARTESIAN_POINT('Ctrl Pts',(14.1690082534642,32.4811711225708,-14.1899959530029));
#132832=CARTESIAN_POINT('Ctrl Pts',(15.1781053950628,32.4810271051716,-13.1058532263185));
#132833=CARTESIAN_POINT('Ctrl Pts',(16.8791933751757,32.4834069288154,-10.8001990216259));
#132834=CARTESIAN_POINT('Ctrl Pts',(17.5842283132681,32.4858790249834,-9.58980846288541));
#132835=CARTESIAN_POINT('Ctrl Pts',(18.7660327048738,32.4912362937007,-6.96175069089578));
#132836=CARTESIAN_POINT('Ctrl Pts',(19.2242087186504,32.4940772671983,-5.53399189271395));
#132837=CARTESIAN_POINT('Ctrl Pts',(19.7812932301226,32.5014729459653,-2.72688817036392));
#132838=CARTESIAN_POINT('Ctrl Pts',(19.9018219587603,32.5065154291765,-1.36391212451384));
#132839=CARTESIAN_POINT('Ctrl Pts',(19.8788226553545,32.5125277404849,-2.31335273159772E-7));
#132840=CARTESIAN_POINT('',(16.9957966694565,32.5841968647861,9.77623608162164));
#132841=CARTESIAN_POINT('Ctrl Pts',(16.9954430863755,32.5837122092719,9.77600998826282));
#132842=CARTESIAN_POINT('Ctrl Pts',(17.5679403560526,32.5711318004063,8.87725000737541));
#132843=CARTESIAN_POINT('Ctrl Pts',(18.3256876219397,32.5556980087343,7.51997513219712));
#132844=CARTESIAN_POINT('Ctrl Pts',(19.527729409776,32.5303468290297,3.8507038119246));
#132845=CARTESIAN_POINT('Ctrl Pts',(19.8463462664198,32.5210174828482,1.92592475578659));
#132846=CARTESIAN_POINT('Ctrl Pts',(19.8788226553545,32.5125277404849,-2.31335282041556E-7));
#132847=CARTESIAN_POINT('',(16.9754953384531,32.583491840278,9.81229188476678));
#132848=CARTESIAN_POINT('Ctrl Pts',(16.9957966694565,32.5841968647861,9.77623608162164));
#132849=CARTESIAN_POINT('Ctrl Pts',(16.9886444212958,32.5836893631311,9.78801036779001));
#132850=CARTESIAN_POINT('Ctrl Pts',(16.9818348952244,32.58366519965,9.79999800868353));
#132851=CARTESIAN_POINT('Ctrl Pts',(16.97512275954,32.582994750694,9.81205868972968));
#132852=CARTESIAN_POINT('Ctrl Pts',(16.9754953384531,32.583491840278,9.81229188476678));
#132853=CARTESIAN_POINT('Ctrl Pts',(16.3651062126681,32.5967659575476,10.7668117054629));
#132854=CARTESIAN_POINT('Ctrl Pts',(15.3955583909857,32.6135495879654,12.1256557452722));
#132855=CARTESIAN_POINT('Ctrl Pts',(12.4677536234602,32.64305068423,14.9789896029742));
#132856=CARTESIAN_POINT('Ctrl Pts',(10.7733815427406,32.6521780350716,16.199864534372));
#132857=CARTESIAN_POINT('Ctrl Pts',(6.80277874475442,32.6704638558294,18.1893193852215));
#132858=CARTESIAN_POINT('Ctrl Pts',(4.48674349395212,32.6779147849191,18.8655033457077));
#132859=CARTESIAN_POINT('Ctrl Pts',(-0.410359717062055,32.6859388575304,
19.3799129914785));
#132860=CARTESIAN_POINT('Ctrl Pts',(-2.85735565399271,32.6895999976974,
19.1403403692215));
#132861=CARTESIAN_POINT('Ctrl Pts',(-7.66084239378341,32.6906459685431,
17.7902804330494));
#132862=CARTESIAN_POINT('Ctrl Pts',(-9.96405876626686,32.6892237933015,
16.6174397703148));
#132863=CARTESIAN_POINT('Ctrl Pts',(-13.375108743607,32.6848524069516,13.9150815659487));
#132864=CARTESIAN_POINT('Ctrl Pts',(-15.3559443070259,32.6795625199992,
12.0597080589094));
#132865=CARTESIAN_POINT('Ctrl Pts',(-17.3466704021771,32.6701994374679,
8.44311075305422));
#132866=CARTESIAN_POINT('Ctrl Pts',(-17.689700957768,32.6682143447056,7.71753671243219));
#132867=CARTESIAN_POINT('Ctrl Pts',(-18.6143209224644,32.6611010349864,
5.40796901589137));
#132868=CARTESIAN_POINT('Ctrl Pts',(-19.3444670095519,32.6522150242391,
3.04240717860008));
#132869=CARTESIAN_POINT('Ctrl Pts',(-19.390666463993,32.6401379081656,5.70815478218023E-8));
#132870=CARTESIAN_POINT('Origin',(0.,-4.34942068609979E-14,0.));
#132871=CARTESIAN_POINT('',(-52.2477999999999,0.,0.));
#132872=CARTESIAN_POINT('Origin',(-2.56521561944331E-45,0.,0.));
#132873=CARTESIAN_POINT('',(-52.2477999999999,-4.34942068609979E-14,-6.3985101032491E-15));
#132874=CARTESIAN_POINT('Ctrl Pts',(-51.6017963428371,24.6696255717002,
-5.96299898347752E-10));
#132875=CARTESIAN_POINT('Ctrl Pts',(-51.6018922719137,24.6648464114192,
-1.11144452065912));
#132876=CARTESIAN_POINT('Ctrl Pts',(-51.5659995323058,24.6600704585776,
-2.22214299629326));
#132877=CARTESIAN_POINT('Ctrl Pts',(-51.4563373127987,24.6527701018219,
-3.91991818994744));
#132878=CARTESIAN_POINT('Ctrl Pts',(-51.4081189410374,24.6502369124215,
-4.50903815008536));
#132879=CARTESIAN_POINT('Ctrl Pts',(-51.3021547949914,24.6456406149445,
-5.57795563166089));
#132880=CARTESIAN_POINT('Ctrl Pts',(-51.2476889819356,24.6435738520898,
-6.05862260042312));
#132881=CARTESIAN_POINT('Ctrl Pts',(-51.1253139138242,24.6394492254957,
-7.01790001705065));
#132882=CARTESIAN_POINT('Ctrl Pts',(-51.0574114290179,24.6373913588589,
-7.49651113219484));
#132883=CARTESIAN_POINT('Ctrl Pts',(-50.9084038869784,24.6332902195007,
-8.45032664621408));
#132884=CARTESIAN_POINT('Ctrl Pts',(-50.827307254254,24.6312469393869,-8.92553277232303));
#132885=CARTESIAN_POINT('Ctrl Pts',(-50.7243943718156,24.6288562426381,
-9.48151517342256));
#132886=CARTESIAN_POINT('Ctrl Pts',(-50.7088397492235,24.6284998035676,
-9.56440834538257));
#132887=CARTESIAN_POINT('Ctrl Pts',(-50.6620545505222,24.6274420458381,
-9.81039763397879));
#132888=CARTESIAN_POINT('Ctrl Pts',(-50.6302547319164,24.6267415949156,
-9.97329004552895));
#132889=CARTESIAN_POINT('Ctrl Pts',(-50.4796061999581,24.623506346021,-10.7256445884606));
#132890=CARTESIAN_POINT('Ctrl Pts',(-50.3514234256158,24.6209844067958,
-11.3121387385226));
#132891=CARTESIAN_POINT('Ctrl Pts',(-50.0745064926606,24.615956991445,-12.4813210375995));
#132892=CARTESIAN_POINT('Ctrl Pts',(-49.9256808004938,24.6134516424353,
-13.0639797285278));
#132893=CARTESIAN_POINT('Ctrl Pts',(-49.607592044888,24.6084610569332,-14.2246263699758));
#132894=CARTESIAN_POINT('Ctrl Pts',(-49.4382661733595,24.6059759070868,
-14.8025941907696));
#132895=CARTESIAN_POINT('Ctrl Pts',(-49.0796452210741,24.6010339928888,
-15.9519186807011));
#132896=CARTESIAN_POINT('Ctrl Pts',(-48.8903537345957,24.5985772221437,
-16.5232768385289));
#132897=CARTESIAN_POINT('Ctrl Pts',(-48.4923342239535,24.5936988544107,
-17.6577869201));
#132898=CARTESIAN_POINT('Ctrl Pts',(-48.2836659774113,24.591277172933,-18.2209585711698));
#132899=CARTESIAN_POINT('Ctrl Pts',(-47.9830023159938,24.5879668907914,
-18.9907486197747));
#132900=CARTESIAN_POINT('Ctrl Pts',(-47.8996220155816,24.5870663447664,
-19.2001632248547));
#132901=CARTESIAN_POINT('Ctrl Pts',(-47.7651463138367,24.5856412729913,
-19.5315465466181));
#132902=CARTESIAN_POINT('Ctrl Pts',(-47.7149796046512,24.5851154612106,
-19.6538165768428));
#132903=CARTESIAN_POINT('Ctrl Pts',(-47.4357607092681,24.5822206733605,
-20.326951201694));
#132904=CARTESIAN_POINT('Ctrl Pts',(-47.197306025895,24.5798650522636,-20.8747565301832));
#132905=CARTESIAN_POINT('Ctrl Pts',(-46.8465962449299,24.576559203834,-21.6435579728384));
#132906=CARTESIAN_POINT('Ctrl Pts',(-46.7426159002606,24.5755973699227,
-21.8672423589477));
#132907=CARTESIAN_POINT('Ctrl Pts',(-46.4557758033883,24.5729931200579,
-22.4728874842514));
#132908=CARTESIAN_POINT('Ctrl Pts',(-46.269419867702,24.5713535018262,-22.8541975751519));
#132909=CARTESIAN_POINT('Ctrl Pts',(-45.8869000291618,24.5680908074651,
-23.6129706933209));
#132910=CARTESIAN_POINT('Ctrl Pts',(-45.6907362262409,24.5664677323786,
-23.9904334780498));
#132911=CARTESIAN_POINT('Ctrl Pts',(-45.2079747108489,24.5625910711233,
-24.8919908445077));
#132912=CARTESIAN_POINT('Ctrl Pts',(-44.9175896733397,24.5603536643582,
-25.4123472485688));
#132913=CARTESIAN_POINT('Ctrl Pts',(-44.3186384466041,24.5559200100159,
-26.4434970221998));
#132914=CARTESIAN_POINT('Ctrl Pts',(-44.0099761864222,24.5537240764652,
-26.9542174129758));
#132915=CARTESIAN_POINT('Ctrl Pts',(-43.4909348017127,24.5501716562437,
-27.7803978636757));
#132916=CARTESIAN_POINT('Ctrl Pts',(-43.2854445168143,24.548799175152,-28.0995870822406));
#132917=CARTESIAN_POINT('Ctrl Pts',(-43.0117293052522,24.5470145906656,
-28.5146011348696));
#132918=CARTESIAN_POINT('Ctrl Pts',(-42.9465271937411,24.546592639986,-28.6127267310225));
#132919=CARTESIAN_POINT('Ctrl Pts',(-42.5465745776317,24.5440235136809,
-29.2101749500659));
#132920=CARTESIAN_POINT('Ctrl Pts',(-42.2037621739654,24.5419028810074,
-29.7033407990067));
#132921=CARTESIAN_POINT('Ctrl Pts',(-41.5007542762084,24.5377119605924,
-30.6779817179882));
#132922=CARTESIAN_POINT('Ctrl Pts',(-41.1405237762952,24.535641786263,-31.1594304493797));
#132923=CARTESIAN_POINT('Ctrl Pts',(-40.4036446464874,24.5315576518277,
-32.1092600895573));
#132924=CARTESIAN_POINT('Ctrl Pts',(-40.0270079912397,24.529543650815,-32.5776505077216));
#132925=CARTESIAN_POINT('Ctrl Pts',(-39.2579531001671,24.5255751492817,
-33.5005871252962));
#132926=CARTESIAN_POINT('Ctrl Pts',(-38.8655750070613,24.5236205157522,
-33.9551642735615));
#132927=CARTESIAN_POINT('Ctrl Pts',(-38.0665684843901,24.5197780919473,
-34.8487547636846));
#132928=CARTESIAN_POINT('Ctrl Pts',(-37.6600442531211,24.5178899593435,
-35.2878478342952));
#132929=CARTESIAN_POINT('Ctrl Pts',(-37.0528187890091,24.5151666404255,
-35.921144528214));
#132930=CARTESIAN_POINT('Ctrl Pts',(-36.8586869801935,24.5143099450904,
-36.1203621898166));
#132931=CARTESIAN_POINT('Ctrl Pts',(-36.6024979262418,24.513197603892,-36.3790230893822));
#132932=CARTESIAN_POINT('Ctrl Pts',(-36.5420801374967,24.5129365819703,
-36.4397200650203));
#132933=CARTESIAN_POINT('Ctrl Pts',(-36.2254871577045,24.5115756183085,
-36.7561909580513));
#132934=CARTESIAN_POINT('Ctrl Pts',(-35.9661120594037,24.5104839224103,
-37.0100596648354));
#132935=CARTESIAN_POINT('Ctrl Pts',(-35.441498246753,24.5083222131331,-37.5127683985778));
#132936=CARTESIAN_POINT('Ctrl Pts',(-35.1762581144734,24.507252206175,-37.7616069359587));
#132937=CARTESIAN_POINT('Ctrl Pts',(-34.8176325447183,24.5058358097082,
-38.0910033842118));
#132938=CARTESIAN_POINT('Ctrl Pts',(-34.7263581811144,24.5054779118944,
-38.1742361206875));
#132939=CARTESIAN_POINT('Ctrl Pts',(-34.1951567335733,24.5034099582794,
-38.6551595303057));
#132940=CARTESIAN_POINT('Ctrl Pts',(-33.7498042662303,24.5017354607335,
-39.044580758995));
#132941=CARTESIAN_POINT('Ctrl Pts',(-33.1038269861775,24.4993891572059,
-39.5902371990482));
#132942=CARTESIAN_POINT('Ctrl Pts',(-32.9077479438059,24.498687610305,-39.7533889711036));
#132943=CARTESIAN_POINT('Ctrl Pts',(-32.2443070737284,24.4963493625777,
-40.2971719367798));
#132944=CARTESIAN_POINT('Ctrl Pts',(-31.7721562676342,24.4947440084937,
-40.6705295446723));
#132945=CARTESIAN_POINT('Ctrl Pts',(-30.8150611601303,24.4916048193374,
-41.4006158387874));
#132946=CARTESIAN_POINT('Ctrl Pts',(-30.330086633759,24.4900711796177,-41.7572991029387));
#132947=CARTESIAN_POINT('Ctrl Pts',(-29.5031766292494,24.4875507447145,
-42.3434632237218));
#132948=CARTESIAN_POINT('Ctrl Pts',(-29.1643137404659,24.4865438956304,
-42.5776147271232));
#132949=CARTESIAN_POINT('Ctrl Pts',(-28.7675743288263,24.4853950381653,
-42.8447788783997));
#132950=CARTESIAN_POINT('Ctrl Pts',(-28.7123468150539,24.4852357804748,
-42.8818135979454));
#132951=CARTESIAN_POINT('Ctrl Pts',(-28.156250159374,24.4836388813813,-43.2531627876885));
#132952=CARTESIAN_POINT('Ctrl Pts',(-27.6496475667334,24.482238786179,-43.578754088602));
#132953=CARTESIAN_POINT('Ctrl Pts',(-26.625479971437,24.4795161331405,-44.2119152181408));
#132954=CARTESIAN_POINT('Ctrl Pts',(-26.1079290799928,24.478193480661,-44.5195070438719));
#132955=CARTESIAN_POINT('Ctrl Pts',(-25.1707904244649,24.4758930313872,
-45.0544961197358));
#132956=CARTESIAN_POINT('Ctrl Pts',(-24.7533784426674,24.4749010146635,
-45.2851994823953));
#132957=CARTESIAN_POINT('Ctrl Pts',(-23.8105184661901,24.4727330818217,
-45.7893738313928));
#132958=CARTESIAN_POINT('Ctrl Pts',(-23.2831133536068,24.4715699377304,
-46.0598745532267));
#132959=CARTESIAN_POINT('Ctrl Pts',(-22.523616746345,24.4699655862316,-46.432982434743));
#132960=CARTESIAN_POINT('Ctrl Pts',(-22.2961771704652,24.4694939988123,
-46.5426547734802));
#132961=CARTESIAN_POINT('Ctrl Pts',(-21.7535944867314,24.4683900415715,
-46.7993909930436));
#132962=CARTESIAN_POINT('Ctrl Pts',(-21.4371924355695,24.4677630259724,
-46.9452171741052));
#132963=CARTESIAN_POINT('Ctrl Pts',(-20.8015483603379,24.4665368919187,
-47.2303832324388));
#132964=CARTESIAN_POINT('Ctrl Pts',(-20.4823113639062,24.4659377340644,
-47.3697322702944));
#132965=CARTESIAN_POINT('Ctrl Pts',(-20.0619890074694,24.4651705428672,
-47.5481540694285));
#132966=CARTESIAN_POINT('Ctrl Pts',(-19.9618019673293,24.4649892843727,
-47.5903078689001));
#132967=CARTESIAN_POINT('Ctrl Pts',(-19.8200213062053,24.4647350391749,
-47.6494344741369));
#132968=CARTESIAN_POINT('Ctrl Pts',(-19.7784912851367,24.4646608406751,
-47.6666897492723));
#132969=CARTESIAN_POINT('Ctrl Pts',(-19.1828845581689,24.4636006402787,
-47.9132431019079));
#132970=CARTESIAN_POINT('Ctrl Pts',(-18.626234537987,24.4626585689342,-48.1323279668627));
#132971=CARTESIAN_POINT('Ctrl Pts',(-17.5045406409398,24.46085603958,-48.5515216550241));
#132972=CARTESIAN_POINT('Ctrl Pts',(-16.93946618316,24.4599961038723,-48.7515090355307));
#132973=CARTESIAN_POINT('Ctrl Pts',(-15.8011751713639,24.4583587945324,
-49.1322848479285));
#132974=CARTESIAN_POINT('Ctrl Pts',(-15.2279306827469,24.4575818990427,
-49.3129620922528));
#132975=CARTESIAN_POINT('Ctrl Pts',(-14.0757383807658,24.4561146672247,
-49.6541857122897));
#132976=CARTESIAN_POINT('Ctrl Pts',(-13.4967845681192,24.4554244292326,
-49.8147092182041));
#132977=CARTESIAN_POINT('Ctrl Pts',(-12.3345313920164,24.454132152789,-50.1152414929962));
#132978=CARTESIAN_POINT('Ctrl Pts',(-11.751238041822,24.4535300053022,-50.2552756228998));
#132979=CARTESIAN_POINT('Ctrl Pts',(-10.820400899779,24.4526427037524,-50.4616201221535));
#132980=CARTESIAN_POINT('Ctrl Pts',(-10.4745187651672,24.4523290027032,
-50.5345711463632));
#132981=CARTESIAN_POINT('Ctrl Pts',(-10.1131930962033,24.4520179958816,
-50.6068942328431));
#132982=CARTESIAN_POINT('Ctrl Pts',(-10.0986353675653,24.4520054936609,
-50.6098015594892));
#132983=CARTESIAN_POINT('Ctrl Pts',(-9.49835153479873,24.4514911296194,
-50.7294141486305));
#132984=CARTESIAN_POINT('Ctrl Pts',(-8.91011665534651,24.4510326867636,
-50.8360246234536));
#132985=CARTESIAN_POINT('Ctrl Pts',(-7.73130670466402,24.4502049296443,
-51.0285213597267));
#132986=CARTESIAN_POINT('Ctrl Pts',(-7.14075463865885,24.4498352140585,
-51.1145009365318));
#132987=CARTESIAN_POINT('Ctrl Pts',(-6.05949738188799,24.4492406474709,
-51.2527720839887));
#132988=CARTESIAN_POINT('Ctrl Pts',(-5.56960895365918,24.4490017436918,
-51.3083315138578));
#132989=CARTESIAN_POINT('Ctrl Pts',(-4.73384067668031,24.4486463623795,
-51.3909789422442));
#132990=CARTESIAN_POINT('Ctrl Pts',(-4.38859479241185,24.4485145752194,
-51.4216273456123));
#132991=CARTESIAN_POINT('Ctrl Pts',(-3.70533352323218,24.4482835809913,
-51.4753473304819));
#132992=CARTESIAN_POINT('Ctrl Pts',(-3.36733572874711,24.4481836902795,
-51.4985779001027));
#132993=CARTESIAN_POINT('Ctrl Pts',(-2.89813996809759,24.4480649229082,
-51.5261984228143));
#132994=CARTESIAN_POINT('Ctrl Pts',(-2.76668256880897,24.4480338185725,
-51.5334320426183));
#132995=CARTESIAN_POINT('Ctrl Pts',(-2.55282495367345,24.4479867395463,
-51.5443807341228));
#132996=CARTESIAN_POINT('Ctrl Pts',(-2.47037648850395,24.4479694424039,
-51.5484033550419));
#132997=CARTESIAN_POINT('Ctrl Pts',(-1.79019945951908,24.447833772638,-51.5799546960072));
#132998=CARTESIAN_POINT('Ctrl Pts',(-1.19343012720909,24.4477595144538,
-51.5972241682304));
#132999=CARTESIAN_POINT('Ctrl Pts',(-0.398308095812148,24.4477198088865,
-51.6064580889867));
#133000=CARTESIAN_POINT('Ctrl Pts',(-0.199100538753807,24.4477148382618,
-51.6076140566994));
#133001=CARTESIAN_POINT('Ctrl Pts',(-4.30211422042248E-15,24.4477148382618,
-51.6076140566994));
#133002=CARTESIAN_POINT('Ctrl Pts',(51.6017963428371,24.6696255717002,5.96299898347752E-10));
#133003=CARTESIAN_POINT('Ctrl Pts',(51.6018922719137,24.6648464114192,1.11144452065912));
#133004=CARTESIAN_POINT('Ctrl Pts',(51.5659995323058,24.6600704585776,2.22214299629326));
#133005=CARTESIAN_POINT('Ctrl Pts',(51.4563373127987,24.6527701018219,3.91991818994744));
#133006=CARTESIAN_POINT('Ctrl Pts',(51.4081189410374,24.6502369124215,4.50903815008536));
#133007=CARTESIAN_POINT('Ctrl Pts',(51.3021547949914,24.6456406149445,5.57795563166089));
#133008=CARTESIAN_POINT('Ctrl Pts',(51.2476889819356,24.6435738520898,6.05862260042312));
#133009=CARTESIAN_POINT('Ctrl Pts',(51.1253139138242,24.6394492254957,7.01790001705065));
#133010=CARTESIAN_POINT('Ctrl Pts',(51.0574114290179,24.6373913588589,7.49651113219484));
#133011=CARTESIAN_POINT('Ctrl Pts',(50.9084038869784,24.6332902195007,8.45032664621408));
#133012=CARTESIAN_POINT('Ctrl Pts',(50.827307254254,24.6312469393869,8.92553277232303));
#133013=CARTESIAN_POINT('Ctrl Pts',(50.7243943718156,24.6288562426381,9.48151517342256));
#133014=CARTESIAN_POINT('Ctrl Pts',(50.7088397492235,24.6284998035676,9.56440834538257));
#133015=CARTESIAN_POINT('Ctrl Pts',(50.6620545505222,24.6274420458381,9.81039763397879));
#133016=CARTESIAN_POINT('Ctrl Pts',(50.6302547319164,24.6267415949156,9.97329004552895));
#133017=CARTESIAN_POINT('Ctrl Pts',(50.4796061999581,24.623506346021,10.7256445884606));
#133018=CARTESIAN_POINT('Ctrl Pts',(50.3514234256158,24.6209844067958,11.3121387385226));
#133019=CARTESIAN_POINT('Ctrl Pts',(50.0745064926606,24.615956991445,12.4813210375995));
#133020=CARTESIAN_POINT('Ctrl Pts',(49.9256808004938,24.6134516424353,13.0639797285278));
#133021=CARTESIAN_POINT('Ctrl Pts',(49.607592044888,24.6084610569332,14.2246263699758));
#133022=CARTESIAN_POINT('Ctrl Pts',(49.4382661733595,24.6059759070868,14.8025941907696));
#133023=CARTESIAN_POINT('Ctrl Pts',(49.0796452210741,24.6010339928888,15.9519186807011));
#133024=CARTESIAN_POINT('Ctrl Pts',(48.8903537345957,24.5985772221437,16.5232768385289));
#133025=CARTESIAN_POINT('Ctrl Pts',(48.4923342239535,24.5936988544107,17.6577869201));
#133026=CARTESIAN_POINT('Ctrl Pts',(48.2836659774113,24.591277172933,18.2209585711698));
#133027=CARTESIAN_POINT('Ctrl Pts',(47.9830023159938,24.5879668907914,18.9907486197747));
#133028=CARTESIAN_POINT('Ctrl Pts',(47.8996220155816,24.5870663447664,19.2001632248547));
#133029=CARTESIAN_POINT('Ctrl Pts',(47.7651463138367,24.5856412729913,19.5315465466181));
#133030=CARTESIAN_POINT('Ctrl Pts',(47.7149796046512,24.5851154612106,19.6538165768428));
#133031=CARTESIAN_POINT('Ctrl Pts',(47.4357607092681,24.5822206733605,20.326951201694));
#133032=CARTESIAN_POINT('Ctrl Pts',(47.197306025895,24.5798650522636,20.8747565301832));
#133033=CARTESIAN_POINT('Ctrl Pts',(46.8465962449299,24.576559203834,21.6435579728384));
#133034=CARTESIAN_POINT('Ctrl Pts',(46.7426159002606,24.5755973699227,21.8672423589477));
#133035=CARTESIAN_POINT('Ctrl Pts',(46.4557758033883,24.5729931200579,22.4728874842514));
#133036=CARTESIAN_POINT('Ctrl Pts',(46.269419867702,24.5713535018262,22.8541975751519));
#133037=CARTESIAN_POINT('Ctrl Pts',(45.8869000291618,24.5680908074651,23.6129706933209));
#133038=CARTESIAN_POINT('Ctrl Pts',(45.6907362262409,24.5664677323786,23.9904334780498));
#133039=CARTESIAN_POINT('Ctrl Pts',(45.2079747108489,24.5625910711233,24.8919908445077));
#133040=CARTESIAN_POINT('Ctrl Pts',(44.9175896733397,24.5603536643582,25.4123472485688));
#133041=CARTESIAN_POINT('Ctrl Pts',(44.3186384466041,24.5559200100159,26.4434970221998));
#133042=CARTESIAN_POINT('Ctrl Pts',(44.0099761864222,24.5537240764652,26.9542174129758));
#133043=CARTESIAN_POINT('Ctrl Pts',(43.4909348017127,24.5501716562437,27.7803978636757));
#133044=CARTESIAN_POINT('Ctrl Pts',(43.2854445168143,24.548799175152,28.0995870822406));
#133045=CARTESIAN_POINT('Ctrl Pts',(43.0117293052522,24.5470145906656,28.5146011348696));
#133046=CARTESIAN_POINT('Ctrl Pts',(42.9465271937411,24.546592639986,28.6127267310225));
#133047=CARTESIAN_POINT('Ctrl Pts',(42.5465745776317,24.5440235136809,29.2101749500659));
#133048=CARTESIAN_POINT('Ctrl Pts',(42.2037621739654,24.5419028810074,29.7033407990067));
#133049=CARTESIAN_POINT('Ctrl Pts',(41.5007542762084,24.5377119605924,30.6779817179882));
#133050=CARTESIAN_POINT('Ctrl Pts',(41.1405237762952,24.535641786263,31.1594304493797));
#133051=CARTESIAN_POINT('Ctrl Pts',(40.4036446464874,24.5315576518277,32.1092600895573));
#133052=CARTESIAN_POINT('Ctrl Pts',(40.0270079912397,24.529543650815,32.5776505077216));
#133053=CARTESIAN_POINT('Ctrl Pts',(39.2579531001671,24.5255751492817,33.5005871252962));
#133054=CARTESIAN_POINT('Ctrl Pts',(38.8655750070613,24.5236205157522,33.9551642735615));
#133055=CARTESIAN_POINT('Ctrl Pts',(38.0665684843901,24.5197780919473,34.8487547636846));
#133056=CARTESIAN_POINT('Ctrl Pts',(37.6600442531211,24.5178899593435,35.2878478342952));
#133057=CARTESIAN_POINT('Ctrl Pts',(37.0528187890091,24.5151666404255,35.921144528214));
#133058=CARTESIAN_POINT('Ctrl Pts',(36.8586869801935,24.5143099450904,36.1203621898166));
#133059=CARTESIAN_POINT('Ctrl Pts',(36.6024979262418,24.513197603892,36.3790230893822));
#133060=CARTESIAN_POINT('Ctrl Pts',(36.5420801374967,24.5129365819703,36.4397200650203));
#133061=CARTESIAN_POINT('Ctrl Pts',(36.2254871577045,24.5115756183085,36.7561909580513));
#133062=CARTESIAN_POINT('Ctrl Pts',(35.9661120594037,24.5104839224103,37.0100596648354));
#133063=CARTESIAN_POINT('Ctrl Pts',(35.441498246753,24.5083222131331,37.5127683985778));
#133064=CARTESIAN_POINT('Ctrl Pts',(35.1762581144734,24.507252206175,37.7616069359587));
#133065=CARTESIAN_POINT('Ctrl Pts',(34.8176325447183,24.5058358097082,38.0910033842118));
#133066=CARTESIAN_POINT('Ctrl Pts',(34.7263581811144,24.5054779118944,38.1742361206875));
#133067=CARTESIAN_POINT('Ctrl Pts',(34.1951567335733,24.5034099582794,38.6551595303057));
#133068=CARTESIAN_POINT('Ctrl Pts',(33.7498042662303,24.5017354607335,39.044580758995));
#133069=CARTESIAN_POINT('Ctrl Pts',(33.1038269861775,24.4993891572059,39.5902371990482));
#133070=CARTESIAN_POINT('Ctrl Pts',(32.9077479438059,24.498687610305,39.7533889711036));
#133071=CARTESIAN_POINT('Ctrl Pts',(32.2443070737284,24.4963493625777,40.2971719367798));
#133072=CARTESIAN_POINT('Ctrl Pts',(31.7721562676342,24.4947440084937,40.6705295446723));
#133073=CARTESIAN_POINT('Ctrl Pts',(30.8150611601303,24.4916048193374,41.4006158387874));
#133074=CARTESIAN_POINT('Ctrl Pts',(30.330086633759,24.4900711796177,41.7572991029387));
#133075=CARTESIAN_POINT('Ctrl Pts',(29.5031766292494,24.4875507447145,42.3434632237218));
#133076=CARTESIAN_POINT('Ctrl Pts',(29.1643137404659,24.4865438956304,42.5776147271232));
#133077=CARTESIAN_POINT('Ctrl Pts',(28.7675743288263,24.4853950381653,42.8447788783997));
#133078=CARTESIAN_POINT('Ctrl Pts',(28.7123468150539,24.4852357804748,42.8818135979454));
#133079=CARTESIAN_POINT('Ctrl Pts',(28.156250159374,24.4836388813813,43.2531627876885));
#133080=CARTESIAN_POINT('Ctrl Pts',(27.6496475667334,24.482238786179,43.578754088602));
#133081=CARTESIAN_POINT('Ctrl Pts',(26.625479971437,24.4795161331405,44.2119152181408));
#133082=CARTESIAN_POINT('Ctrl Pts',(26.1079290799928,24.478193480661,44.5195070438719));
#133083=CARTESIAN_POINT('Ctrl Pts',(25.1707904244649,24.4758930313872,45.0544961197358));
#133084=CARTESIAN_POINT('Ctrl Pts',(24.7533784426674,24.4749010146635,45.2851994823953));
#133085=CARTESIAN_POINT('Ctrl Pts',(23.8105184661901,24.4727330818217,45.7893738313928));
#133086=CARTESIAN_POINT('Ctrl Pts',(23.2831133536068,24.4715699377304,46.0598745532267));
#133087=CARTESIAN_POINT('Ctrl Pts',(22.523616746345,24.4699655862316,46.432982434743));
#133088=CARTESIAN_POINT('Ctrl Pts',(22.2961771704652,24.4694939988123,46.5426547734802));
#133089=CARTESIAN_POINT('Ctrl Pts',(21.7535944867314,24.4683900415715,46.7993909930436));
#133090=CARTESIAN_POINT('Ctrl Pts',(21.4371924355695,24.4677630259724,46.9452171741052));
#133091=CARTESIAN_POINT('Ctrl Pts',(20.8015483603379,24.4665368919187,47.2303832324388));
#133092=CARTESIAN_POINT('Ctrl Pts',(20.4823113639062,24.4659377340644,47.3697322702944));
#133093=CARTESIAN_POINT('Ctrl Pts',(20.0619890074694,24.4651705428672,47.5481540694285));
#133094=CARTESIAN_POINT('Ctrl Pts',(19.9618019673293,24.4649892843727,47.5903078689001));
#133095=CARTESIAN_POINT('Ctrl Pts',(19.8200213062053,24.4647350391749,47.6494344741369));
#133096=CARTESIAN_POINT('Ctrl Pts',(19.7784912851367,24.4646608406751,47.6666897492723));
#133097=CARTESIAN_POINT('Ctrl Pts',(19.1828845581689,24.4636006402787,47.9132431019079));
#133098=CARTESIAN_POINT('Ctrl Pts',(18.626234537987,24.4626585689342,48.1323279668627));
#133099=CARTESIAN_POINT('Ctrl Pts',(17.5045406409398,24.46085603958,48.5515216550241));
#133100=CARTESIAN_POINT('Ctrl Pts',(16.93946618316,24.4599961038723,48.7515090355307));
#133101=CARTESIAN_POINT('Ctrl Pts',(15.8011751713639,24.4583587945324,49.1322848479285));
#133102=CARTESIAN_POINT('Ctrl Pts',(15.2279306827469,24.4575818990427,49.3129620922528));
#133103=CARTESIAN_POINT('Ctrl Pts',(14.0757383807658,24.4561146672247,49.6541857122897));
#133104=CARTESIAN_POINT('Ctrl Pts',(13.4967845681192,24.4554244292326,49.8147092182041));
#133105=CARTESIAN_POINT('Ctrl Pts',(12.3345313920164,24.454132152789,50.1152414929962));
#133106=CARTESIAN_POINT('Ctrl Pts',(11.751238041822,24.4535300053022,50.2552756228998));
#133107=CARTESIAN_POINT('Ctrl Pts',(10.820400899779,24.4526427037524,50.4616201221535));
#133108=CARTESIAN_POINT('Ctrl Pts',(10.4745187651672,24.4523290027032,50.5345711463632));
#133109=CARTESIAN_POINT('Ctrl Pts',(10.1131930962033,24.4520179958817,50.6068942328431));
#133110=CARTESIAN_POINT('Ctrl Pts',(10.0986353675653,24.4520054936609,50.6098015594892));
#133111=CARTESIAN_POINT('Ctrl Pts',(9.49835153479866,24.4514911296195,50.7294141486305));
#133112=CARTESIAN_POINT('Ctrl Pts',(8.91011665534637,24.4510326867636,50.8360246234537));
#133113=CARTESIAN_POINT('Ctrl Pts',(7.73130670466406,24.4502049296443,51.0285213597267));
#133114=CARTESIAN_POINT('Ctrl Pts',(7.14075463865915,24.4498352140585,51.1145009365318));
#133115=CARTESIAN_POINT('Ctrl Pts',(6.05949738188837,24.4492406474709,51.2527720839886));
#133116=CARTESIAN_POINT('Ctrl Pts',(5.56960895365937,24.4490017436918,51.3083315138577));
#133117=CARTESIAN_POINT('Ctrl Pts',(4.73384067668027,24.4486463623795,51.3909789422442));
#133118=CARTESIAN_POINT('Ctrl Pts',(4.38859479241177,24.4485145752194,51.4216273456123));
#133119=CARTESIAN_POINT('Ctrl Pts',(3.70533352323206,24.4482835809913,51.4753473304819));
#133120=CARTESIAN_POINT('Ctrl Pts',(3.36733572874701,24.4481836902795,51.4985779001027));
#133121=CARTESIAN_POINT('Ctrl Pts',(2.89813996809744,24.4480649229082,51.5261984228143));
#133122=CARTESIAN_POINT('Ctrl Pts',(2.76668256880877,24.4480338185725,51.5334320426183));
#133123=CARTESIAN_POINT('Ctrl Pts',(2.55282495368723,24.4479867395463,51.544380734122));
#133124=CARTESIAN_POINT('Ctrl Pts',(2.47037648853176,24.4479694424039,51.5484033550405));
#133125=CARTESIAN_POINT('Ctrl Pts',(1.79019945956094,24.447833772638,51.5799546960058));
#133126=CARTESIAN_POINT('Ctrl Pts',(1.19343012725097,24.4477595144538,51.5972241682295));
#133127=CARTESIAN_POINT('Ctrl Pts',(0.398308095840067,24.4477198088865,
51.6064580889865));
#133128=CARTESIAN_POINT('Ctrl Pts',(0.199100538767759,24.4477148382618,
51.6076140566994));
#133129=CARTESIAN_POINT('Ctrl Pts',(4.35762537165374E-15,24.4477148382618,
51.6076140566994));
#133130=CARTESIAN_POINT('Ctrl Pts',(19.8820073422415,53.8215330560096,-2.16928191600353));
#133131=CARTESIAN_POINT('Ctrl Pts',(20.2403878254276,53.7261139249413,1.11536418990511));
#133132=CARTESIAN_POINT('Ctrl Pts',(19.297725880953,53.5352756628048,7.86244684352931));
#133133=CARTESIAN_POINT('Ctrl Pts',(13.2349771445635,53.2490182695999,16.0945758548634));
#133134=CARTESIAN_POINT('Ctrl Pts',(3.98895985895179,52.962760876395,20.4519269391221));
#133135=CARTESIAN_POINT('Ctrl Pts',(-6.21786348557973,52.6765034831902,
19.8882367935615));
#133136=CARTESIAN_POINT('Ctrl Pts',(-14.9279158248926,52.3902460899852,
14.5379999991177));
#133137=CARTESIAN_POINT('Ctrl Pts',(-20.0457362022052,52.1039886967804,
5.68934654189443));
#133138=CARTESIAN_POINT('Ctrl Pts',(-20.3393868297766,51.8177313035757,
-4.52856154204359));
#133139=CARTESIAN_POINT('Ctrl Pts',(-15.738360463205,51.5314739103708,-13.6566096586577));
#133140=CARTESIAN_POINT('Ctrl Pts',(-7.34982640827541,51.2452165171659,
-19.4981807764168));
#133141=CARTESIAN_POINT('Ctrl Pts',(2.8074505216321,50.9589591239611,-20.647447496225));
#133142=CARTESIAN_POINT('Ctrl Pts',(12.289113378007,50.6727017307561,-16.8278540603677));
#133143=CARTESIAN_POINT('Ctrl Pts',(18.8133631056607,50.3864443375512,-8.95858708287551));
#133144=CARTESIAN_POINT('Ctrl Pts',(20.8101257724496,50.1001869443464,1.06658752638748));
#133145=CARTESIAN_POINT('Ctrl Pts',(17.7988722505177,49.8139295511415,10.8350856292022));
#133146=CARTESIAN_POINT('Ctrl Pts',(10.504270465743,49.5276721579368,17.9960894912079));
#133147=CARTESIAN_POINT('Ctrl Pts',(0.681786216631991,49.2414147647318,
20.8262839720348));
#133148=CARTESIAN_POINT('Ctrl Pts',(-9.30477169525533,48.9551573715269,
18.6445745088647));
#133149=CARTESIAN_POINT('Ctrl Pts',(-17.0521101688956,48.668899978322,11.9759957724471));
#133150=CARTESIAN_POINT('Ctrl Pts',(-20.6958103168155,48.3826425851171,
2.42535992689633));
#133151=CARTESIAN_POINT('Ctrl Pts',(-19.3590054859495,48.0963851919122,
-7.70894559768887));
#133152=CARTESIAN_POINT('Ctrl Pts',(-13.3634015000341,47.8101277987074,
-15.9880716768424));
#133153=CARTESIAN_POINT('Ctrl Pts',(-4.15185734082657,47.5238704055025,
-20.4196233119662));
#133154=CARTESIAN_POINT('Ctrl Pts',(6.0588429728853,47.2376130122978,-19.9371351360446));
#133155=CARTESIAN_POINT('Ctrl Pts',(14.8114656741817,46.951355619093,-14.6567192839915));
#133156=CARTESIAN_POINT('Ctrl Pts',(19.9996674806638,46.6650982258881,-5.84912269135414));
#133157=CARTESIAN_POINT('Ctrl Pts',(20.3748930268872,46.3788408326832,4.3660817371023));
#133158=CARTESIAN_POINT('Ctrl Pts',(15.8468432295671,46.0925834394783,13.5305763088875));
#133159=CARTESIAN_POINT('Ctrl Pts',(7.50520601459065,45.8063260462734,19.4388996157627));
#133160=CARTESIAN_POINT('Ctrl Pts',(-2.64258014807621,45.5200686530685,
20.6691970273125));
#133161=CARTESIAN_POINT('Ctrl Pts',(-12.1544219616705,45.2338112598637,
16.9253940093212));
#133162=CARTESIAN_POINT('Ctrl Pts',(-18.7412679265736,44.9475538666588,
9.10844729343867));
#133163=CARTESIAN_POINT('Ctrl Pts',(-20.8179750253804,44.661296473454,-0.900472895575172));
#133164=CARTESIAN_POINT('Ctrl Pts',(-17.8847778507221,44.3750390802491,
-10.692691748261));
#133165=CARTESIAN_POINT('Ctrl Pts',(-10.6475585569568,44.0887816870443,
-17.9116842415555));
#133166=CARTESIAN_POINT('Ctrl Pts',(-0.847974333296726,43.8025242938394,
-20.8201795170714));
#133167=CARTESIAN_POINT('Ctrl Pts',(9.15567729994502,43.5162669006343,-18.7182400019949));
#133168=CARTESIAN_POINT('Ctrl Pts',(16.955989426077,43.2300095074298,-12.1117033556711));
#133169=CARTESIAN_POINT('Ctrl Pts',(20.675794981184,42.9437521142248,-2.59045121341078));
#133170=CARTESIAN_POINT('Ctrl Pts',(19.4199122905705,42.65749472102,7.55420030311355));
#133171=CARTESIAN_POINT('Ctrl Pts',(13.4905730578967,42.3712373278151,15.8809122585121));
#133172=CARTESIAN_POINT('Ctrl Pts',(4.3146894551857,42.0849799346102,20.3858379886214));
#133173=CARTESIAN_POINT('Ctrl Pts',(-5.8995363068299,41.7987225414053,19.984854439235));
#133174=CARTESIAN_POINT('Ctrl Pts',(-14.6940220547949,41.5124651482005,
14.7744594299154));
#133175=CARTESIAN_POINT('Ctrl Pts',(-19.9523500450082,41.2262077549958,
6.00854918216333));
#133176=CARTESIAN_POINT('Ctrl Pts',(-20.4090888492292,40.9399503617909,
-4.20333533485989));
#133177=CARTESIAN_POINT('Ctrl Pts',(-15.954322988919,40.653692968586,-13.4036753749954));
#133178=CARTESIAN_POINT('Ctrl Pts',(-7.66010440446343,40.3674355753811,
-19.3783832170213));
#133179=CARTESIAN_POINT('Ctrl Pts',(2.47753986113218,40.0811781821761,-20.6896286054035));
#133180=CARTESIAN_POINT('Ctrl Pts',(12.0189571871302,39.7949207889713,-17.0218566474664));
#133181=CARTESIAN_POINT('Ctrl Pts',(18.6679786436507,39.5086633957665,-9.25772698632373));
#133182=CARTESIAN_POINT('Ctrl Pts',(20.8244985062417,39.2224060025616,0.734300726138447));
#133183=CARTESIAN_POINT('Ctrl Pts',(17.9695442013574,38.9361486093567,10.549616902457));
#133184=CARTESIAN_POINT('Ctrl Pts',(10.7901685165152,38.6498912161519,17.8261380836766));
#133185=CARTESIAN_POINT('Ctrl Pts',(1.01410841375312,38.363633822947,20.8127489706985));
#133186=CARTESIAN_POINT('Ctrl Pts',(-9.0059997326861,38.0773764297421,18.7907132491158));
#133187=CARTESIAN_POINT('Ctrl Pts',(-16.858788699548,37.7911190365373,12.2466395052348));
#133188=CARTESIAN_POINT('Ctrl Pts',(-20.6544627242217,37.5048616433324,
2.75537750167175));
#133189=CARTESIAN_POINT('Ctrl Pts',(-19.4795821699153,37.2186042501276,
-7.39897385227756));
#133190=CARTESIAN_POINT('Ctrl Pts',(-13.6168853510173,36.9323468569227,
-15.7727413258513));
#133191=CARTESIAN_POINT('Ctrl Pts',(-4.47724674960522,36.6460894637178,
-20.3507542163995));
#133192=CARTESIAN_POINT('Ctrl Pts',(5.73985387412765,36.3598320705131,-20.0313008301573));
#133193=CARTESIAN_POINT('Ctrl Pts',(14.5756425252114,36.0735746773082,-14.8912585408712));
#133194=CARTESIAN_POINT('Ctrl Pts',(19.9037617563669,35.7873172841033,-6.16759295537693));
#133195=CARTESIAN_POINT('Ctrl Pts',(20.4419847678835,35.5010598908983,4.04032118508487));
#133196=CARTESIAN_POINT('Ctrl Pts',(16.0607865040356,35.2148024976936,13.2759207539377));
#133197=CARTESIAN_POINT('Ctrl Pts',(7.81451500144424,34.9285451044886,19.3166324517136));
#133198=CARTESIAN_POINT('Ctrl Pts',(-2.31234198488569,34.6422877112838,
20.7087425538479));
#133199=CARTESIAN_POINT('Ctrl Pts',(-11.8827264534111,34.3560303180789,
17.1172347620841));
#133200=CARTESIAN_POINT('Ctrl Pts',(-18.5935011783119,34.0697729248741,
9.40641769360994));
#133201=CARTESIAN_POINT('Ctrl Pts',(-20.8296939031951,33.7835155316692,
-0.568083127703459));
#133202=CARTESIAN_POINT('Ctrl Pts',(-18.0531693789915,33.4972581384642,
-10.4058674407786));
#133203=CARTESIAN_POINT('Ctrl Pts',(-10.9320844899413,33.2110007452596,
-17.7394618335366));
#133204=CARTESIAN_POINT('Ctrl Pts',(-1.18019128621833,32.9247433520547,
-20.8039821856129));
#133205=CARTESIAN_POINT('Ctrl Pts',(8.85577519713934,32.6384859588497,-18.8620107523004));
#133206=CARTESIAN_POINT('Ctrl Pts',(16.7604610798251,32.3522285656449,-12.3807535813086));
#133207=CARTESIAN_POINT('Ctrl Pts',(20.6319206736321,32.06597117244,-2.92021204692963));
#133208=CARTESIAN_POINT('Ctrl Pts',(19.5378004206476,31.7797137792352,7.24344331119244));
#133209=CARTESIAN_POINT('Ctrl Pts',(13.742753597438,31.4934563860303,15.6632281323224));
#133210=CARTESIAN_POINT('Ctrl Pts',(4.63863664597749,31.2071989928254,20.3151013930604));
#133211=CARTESIAN_POINT('Ctrl Pts',(-2.17208338632856,31.0163607306889,
20.1543888610565));
#133212=CARTESIAN_POINT('Ctrl Pts',(-5.35555774973654,30.9209415996206,
19.2696134153566));
#133213=CARTESIAN_POINT('Ctrl Pts',(19.8820149188146,54.1584535878317,-2.16928274266668));
#133214=CARTESIAN_POINT('Ctrl Pts',(20.2404235070443,54.0630344567633,1.11562095294549));
#133215=CARTESIAN_POINT('Ctrl Pts',(19.2977509260815,53.8721961946268,7.86230338985396));
#133216=CARTESIAN_POINT('Ctrl Pts',(13.234999170262,53.5859388014219,16.094673046966));
#133217=CARTESIAN_POINT('Ctrl Pts',(3.98896492287237,53.299681408217,20.4519217957982));
#133218=CARTESIAN_POINT('Ctrl Pts',(-6.21787241580457,53.0134240150122,
19.8882850390253));
#133219=CARTESIAN_POINT('Ctrl Pts',(-14.927938691433,52.7271666218073,14.5380129381134));
#133220=CARTESIAN_POINT('Ctrl Pts',(-20.0457664530224,52.4409092286025,
5.68935972658577));
#133221=CARTESIAN_POINT('Ctrl Pts',(-20.3394177116235,52.1546518353976,
-4.52857069545997));
#133222=CARTESIAN_POINT('Ctrl Pts',(-15.7383842798337,51.8683944421929,
-13.6566292015983));
#133223=CARTESIAN_POINT('Ctrl Pts',(-7.34983756092201,51.5821370489879,
-19.4982108990708));
#133224=CARTESIAN_POINT('Ctrl Pts',(2.80745478354848,51.2958796557829,-20.6474784926351));
#133225=CARTESIAN_POINT('Ctrl Pts',(12.2891319953722,51.0096222625781,-16.8278797047252));
#133226=CARTESIAN_POINT('Ctrl Pts',(18.8133916149594,50.7233648693732,-8.958600584432));
#133227=CARTESIAN_POINT('Ctrl Pts',(20.8101573044006,50.4371074761684,1.06658910584369));
#133228=CARTESIAN_POINT('Ctrl Pts',(17.798899221105,50.1508500829636,10.8351020657087));
#133229=CARTESIAN_POINT('Ctrl Pts',(10.5042863822917,49.8645926897586,17.9961167508775));
#133230=CARTESIAN_POINT('Ctrl Pts',(0.681787249847941,49.5783352965538,
20.8263155341131));
#133231=CARTESIAN_POINT('Ctrl Pts',(-9.30478579455483,49.2920779033489,
18.6446027580855));
#133232=CARTESIAN_POINT('Ctrl Pts',(-17.0521360074051,49.005820510144,11.9760139204788));
#133233=CARTESIAN_POINT('Ctrl Pts',(-20.6958416765602,48.7195631169393,
2.42536360138194));
#133234=CARTESIAN_POINT('Ctrl Pts',(-19.3590348200509,48.4333057237343,
-7.70895727852321));
#133235=CARTESIAN_POINT('Ctrl Pts',(-13.3634217491919,48.1470483305295,
-15.988095903227));
#133236=CARTESIAN_POINT('Ctrl Pts',(-4.15186363200707,47.8607909373247,
-20.4196542531228));
#133237=CARTESIAN_POINT('Ctrl Pts',(6.05885215366385,47.5745335441199,-19.9371653462133));
#133238=CARTESIAN_POINT('Ctrl Pts',(14.8114881175434,47.2882761509148,-14.6567414928515));
#133239=CARTESIAN_POINT('Ctrl Pts',(19.9996977855487,47.00201875771,-5.84913155436038));
#133240=CARTESIAN_POINT('Ctrl Pts',(20.3749239003401,46.7157613645052,4.36608835289723));
#133241=CARTESIAN_POINT('Ctrl Pts',(15.8468672418041,46.4295039713003,13.530596811354));
#133242=CARTESIAN_POINT('Ctrl Pts',(7.50521738700001,46.1432465780954,19.4389290709343));
#133243=CARTESIAN_POINT('Ctrl Pts',(-2.64258415229716,45.8569891848905,
20.6692283467145));
#133244=CARTESIAN_POINT('Ctrl Pts',(-12.1544403788946,45.5707317916858,
16.9254196558537));
#133245=CARTESIAN_POINT('Ctrl Pts',(-18.741296324644,45.2844743984808,9.10846109519034));
#133246=CARTESIAN_POINT('Ctrl Pts',(-20.8180065702217,44.998217005276,-0.900474260034143));
#133247=CARTESIAN_POINT('Ctrl Pts',(-17.8848049509794,44.7119596120711,
-10.69270795057));
#133248=CARTESIAN_POINT('Ctrl Pts',(-10.6475746908768,44.4257022188663,
-17.9117113825831));
#133249=CARTESIAN_POINT('Ctrl Pts',(-0.847975618206307,44.1394448256614,
-20.8202110652533));
#133250=CARTESIAN_POINT('Ctrl Pts',(9.155691173263,43.8531874324567,-18.7182683651719));
#133251=CARTESIAN_POINT('Ctrl Pts',(16.9560151189695,43.5669300392518,-12.1117217081651));
#133252=CARTESIAN_POINT('Ctrl Pts',(20.675826310584,43.2806726460468,-2.59045513864232));
#133253=CARTESIAN_POINT('Ctrl Pts',(19.41994171697,42.9944152528419,7.55421174976238));
#133254=CARTESIAN_POINT('Ctrl Pts',(13.4905934997498,42.708157859637,15.8809363223732));
#133255=CARTESIAN_POINT('Ctrl Pts',(4.31469599310276,42.4219004664322,20.3858688786586));
#133256=CARTESIAN_POINT('Ctrl Pts',(-5.89954524621693,42.1356430732273,
19.984884721674));
#133257=CARTESIAN_POINT('Ctrl Pts',(-14.6940443201974,41.8493856800224,
14.7744818172021));
#133258=CARTESIAN_POINT('Ctrl Pts',(-19.9523802781942,41.5631282868177,
6.00855828673428));
#133259=CARTESIAN_POINT('Ctrl Pts',(-20.4091197744978,41.2768708936128,
-4.20334170404547));
#133260=CARTESIAN_POINT('Ctrl Pts',(-15.954347164017,40.990613500408,-13.4036956851751));
#133261=CARTESIAN_POINT('Ctrl Pts',(-7.66011601158553,40.7043561072031,
-19.378412580493));
#133262=CARTESIAN_POINT('Ctrl Pts',(2.47754361527269,40.4180987139982,-20.6896599557654));
#133263=CARTESIAN_POINT('Ctrl Pts',(12.0189753990885,40.1318413207933,-17.0218824401657));
#133264=CARTESIAN_POINT('Ctrl Pts',(18.6680069306684,39.8455839275884,-9.25774101427447));
#133265=CARTESIAN_POINT('Ctrl Pts',(20.8245300609672,39.5593265343835,0.734301838801768));
#133266=CARTESIAN_POINT('Ctrl Pts',(17.9695714300597,39.2730691411787,10.5496328879694));
#133267=CARTESIAN_POINT('Ctrl Pts',(10.7901848665254,38.9868117479739,17.8261650950784));
#133268=CARTESIAN_POINT('Ctrl Pts',(1.01410995040526,38.700554354769,20.8127805076218));
#133269=CARTESIAN_POINT('Ctrl Pts',(-9.0060133792115,38.4142969615641,18.7907417221076));
#133270=CARTESIAN_POINT('Ctrl Pts',(-16.8588142451369,38.1280395683593,
12.246658062197));
#133271=CARTESIAN_POINT('Ctrl Pts',(-20.6544940213346,37.8417821751543,
2.75538167680402));
#133272=CARTESIAN_POINT('Ctrl Pts',(-19.4796116866574,37.5555247819497,
-7.39898506370244));
#133273=CARTESIAN_POINT('Ctrl Pts',(-13.6169059844132,37.2692673887447,
-15.7727652258321));
#133274=CARTESIAN_POINT('Ctrl Pts',(-4.47725353355025,36.9830099955399,
-20.3507850532197));
#133275=CARTESIAN_POINT('Ctrl Pts',(5.73986257097495,36.696752602335,-20.0313311830861));
#133276=CARTESIAN_POINT('Ctrl Pts',(14.575664612388,36.4104952091301,-14.8912811049193));
#133277=CARTESIAN_POINT('Ctrl Pts',(19.9037919136367,36.1242378159252,-6.16760230138179));
#133278=CARTESIAN_POINT('Ctrl Pts',(20.4420157475634,35.8379804227204,4.0403273081359));
#133279=CARTESIAN_POINT('Ctrl Pts',(16.0608108313621,35.5517230295156,13.2759408687903));
#133280=CARTESIAN_POINT('Ctrl Pts',(7.81452686064895,35.2654656363106,19.3166617250905));
#133281=CARTESIAN_POINT('Ctrl Pts',(-2.31234552477385,34.9792082431057,
20.7087739262532));
#133282=CARTESIAN_POINT('Ctrl Pts',(-11.8827443871097,34.6929508499009,
17.1172607130878));
#133283=CARTESIAN_POINT('Ctrl Pts',(-18.5935294955449,34.4066934566961,
9.40643191941978));
#133284=CARTESIAN_POINT('Ctrl Pts',(-20.829725180847,34.1204360634912,-0.568083933836249));
#133285=CARTESIAN_POINT('Ctrl Pts',(-18.0531973019272,33.8341786702863,
-10.4058833173485));
#133286=CARTESIAN_POINT('Ctrl Pts',(-10.9320999246814,33.5479212770814,
-17.7394884967534));
#133287=CARTESIAN_POINT('Ctrl Pts',(-1.18019532574148,33.2616638838766,
-20.8040141411406));
#133288=CARTESIAN_POINT('Ctrl Pts',(8.85579309973735,32.9754064906718,-18.8620384731412));
#133289=CARTESIAN_POINT('Ctrl Pts',(16.7604775459598,32.6891490974668,-12.3807740547718));
#133290=CARTESIAN_POINT('Ctrl Pts',(20.6319697281959,32.402891704262,-2.92021305858762));
#133291=CARTESIAN_POINT('Ctrl Pts',(19.5377945261951,32.1166343110571,7.24344747682581));
#133292=CARTESIAN_POINT('Ctrl Pts',(13.7428459491217,31.8303769178523,15.6632655836602));
#133293=CARTESIAN_POINT('Ctrl Pts',(4.63849103036834,31.5441195246474,20.3151029128672));
#133294=CARTESIAN_POINT('Ctrl Pts',(-2.17183577163111,31.3532812625108,
20.1544655904398));
#133295=CARTESIAN_POINT('Ctrl Pts',(-5.3555597906157,31.2578621314426,19.2696207585604));
#133296=CARTESIAN_POINT('Ctrl Pts',(19.7370445582246,54.4928895891367,-2.15346534675834));
#133297=CARTESIAN_POINT('Ctrl Pts',(20.0928384597884,54.3974704580684,1.10747409639651));
#133298=CARTESIAN_POINT('Ctrl Pts',(19.157039898647,54.2066321959318,7.80498215813723));
#133299=CARTESIAN_POINT('Ctrl Pts',(13.1384949290406,53.9203748027269,15.9773138545727));
#133300=CARTESIAN_POINT('Ctrl Pts',(3.95987908533565,53.6341174095221,20.3027965598676));
#133301=CARTESIAN_POINT('Ctrl Pts',(-6.17253428213825,53.3478600163172,
19.7432670130912));
#133302=CARTESIAN_POINT('Ctrl Pts',(-14.8190903170798,53.0616026231123,
14.432008188198));
#133303=CARTESIAN_POINT('Ctrl Pts',(-19.8996010104301,52.7753452299075,
5.64787504715349));
#133304=CARTESIAN_POINT('Ctrl Pts',(-20.1911110764478,52.4890878367026,
-4.49555011891698));
#133305=CARTESIAN_POINT('Ctrl Pts',(-15.6236264843314,52.2028304434978,
-13.5570507577759));
#133306=CARTESIAN_POINT('Ctrl Pts',(-7.29624558072924,51.9165730502929,
-19.3560379718154));
#133307=CARTESIAN_POINT('Ctrl Pts',(2.78698398258624,51.630315657088,-20.4969256223571));
#133308=CARTESIAN_POINT('Ctrl Pts',(12.1995247214142,51.3440582638832,-16.7051777501652));
#133309=CARTESIAN_POINT('Ctrl Pts',(18.6762121345956,51.0578008706783,-8.89327817306593));
#133310=CARTESIAN_POINT('Ctrl Pts',(20.658418233591,50.7715434774734,1.05881198042501));
#133311=CARTESIAN_POINT('Ctrl Pts',(17.6691170002844,50.4852860842686,10.7560969762995));
#133312=CARTESIAN_POINT('Ctrl Pts',(10.4276934650879,50.1990286910637,17.8648965017628));
#133313=CARTESIAN_POINT('Ctrl Pts',(0.676815938846944,49.9127712978589,
20.674458643897));
#133314=CARTESIAN_POINT('Ctrl Pts',(-9.23693914013494,49.626513904654,18.5086540165499));
#133315=CARTESIAN_POINT('Ctrl Pts',(-16.9277988754933,49.3402565114491,
11.8886897739357));
#133316=CARTESIAN_POINT('Ctrl Pts',(-20.544936148039,49.0539991182443,2.4076788518918));
#133317=CARTESIAN_POINT('Ctrl Pts',(-19.217876734924,48.7677417250394,-7.65274674645864));
#133318=CARTESIAN_POINT('Ctrl Pts',(-13.2659811979247,48.4814843318345,
-15.8715173122154));
#133319=CARTESIAN_POINT('Ctrl Pts',(-4.12158995744376,48.1952269386297,
-20.270762569211));
#133320=CARTESIAN_POINT('Ctrl Pts',(6.01467350653448,47.9089695454248,-19.7917917721002));
#133321=CARTESIAN_POINT('Ctrl Pts',(14.7034888644818,47.6227121522199,-14.5498705882556));
#133322=CARTESIAN_POINT('Ctrl Pts',(19.8538682507201,47.3364547590151,-5.8064821032098));
#133323=CARTESIAN_POINT('Ctrl Pts',(20.22635837168,47.0501973658102,4.33425264016025));
#133324=CARTESIAN_POINT('Ctrl Pts',(15.7313184318603,46.7639399726053,13.4319372885899));
#133325=CARTESIAN_POINT('Ctrl Pts',(7.4504924420499,46.4776825794005,19.297188429932));
#133326=CARTESIAN_POINT('Ctrl Pts',(-2.62331552025048,46.1914251861956,
20.5185168716021));
#133327=CARTESIAN_POINT('Ctrl Pts',(-12.0658152203768,45.9051677929907,
16.8020064872321));
#133328=CARTESIAN_POINT('Ctrl Pts',(-18.6046425334514,45.6189103997859,
9.04204595938399));
#133329=CARTESIAN_POINT('Ctrl Pts',(-20.6662102657604,45.3326530065811,
-0.893908373695567));
#133330=CARTESIAN_POINT('Ctrl Pts',(-17.7543963410862,45.0463956133762,
-10.6147411411107));
#133331=CARTESIAN_POINT('Ctrl Pts',(-10.5699369745038,44.7601382201713,
-17.7811065821051));
#133332=CARTESIAN_POINT('Ctrl Pts',(-0.841792530277941,44.4738808269664,
-20.6683986865246));
#133333=CARTESIAN_POINT('Ctrl Pts',(9.08893165523699,44.1876234337616,-18.5817824843473));
#133334=CARTESIAN_POINT('Ctrl Pts',(16.8323788608692,43.9013660405567,-12.0234080365481));
#133335=CARTESIAN_POINT('Ctrl Pts',(20.5250667258446,43.6151086473519,-2.57156660982992));
#133336=CARTESIAN_POINT('Ctrl Pts',(19.2783395239097,43.328851254147,7.49912955815753));
#133337=CARTESIAN_POINT('Ctrl Pts',(13.3922256646094,43.0425938609421,15.7651390947669));
#133338=CARTESIAN_POINT('Ctrl Pts',(4.28323501222459,42.7563364677373,20.2372235437378));
#133339=CARTESIAN_POINT('Ctrl Pts',(-5.85652819925054,42.4700790745324,
19.8391631975884));
#133340=CARTESIAN_POINT('Ctrl Pts',(-14.5869014187926,42.1838216813276,
14.6667523987962));
#133341=CARTESIAN_POINT('Ctrl Pts',(-19.8068957630838,41.8975642881227,
5.96474636170725));
#133342=CARTESIAN_POINT('Ctrl Pts',(-20.2603049036489,41.6113068949178,
-4.17269267264517));
#133343=CARTESIAN_POINT('Ctrl Pts',(-15.8380146548778,41.3250495017129,
-13.305961473003));
#133344=CARTESIAN_POINT('Ctrl Pts',(-7.60426160985013,41.0387921085081,
-19.2371132007409));
#133345=CARTESIAN_POINT('Ctrl Pts',(2.45947839064746,40.7525347153032,-20.5387995017995));
#133346=CARTESIAN_POINT('Ctrl Pts',(11.931337995246,40.4662773220984,-16.8977659047675));
#133347=CARTESIAN_POINT('Ctrl Pts',(18.5318875354623,40.1800199288935,-9.1902373909623));
#133348=CARTESIAN_POINT('Ctrl Pts',(20.6726861899061,39.8937625356886,0.728947613116761));
#133349=CARTESIAN_POINT('Ctrl Pts',(17.838544738016,39.6075051424838,10.4727093227656));
#133350=CARTESIAN_POINT('Ctrl Pts',(10.7115072956607,39.3212477492789,17.6961840627917));
#133351=CARTESIAN_POINT('Ctrl Pts',(1.00671547955262,39.0349903560741,20.6610223094502));
#133352=CARTESIAN_POINT('Ctrl Pts',(-8.94034524983076,38.7487329628691,
18.6537273955015));
#133353=CARTESIAN_POINT('Ctrl Pts',(-16.735886735658,38.4624755696644,12.1573604904253));
#133354=CARTESIAN_POINT('Ctrl Pts',(-20.5038899828345,38.1762181764594,
2.73529057180312));
#133355=CARTESIAN_POINT('Ctrl Pts',(-19.3375744048299,37.8899607832546,
-7.34503472097238));
#133356=CARTESIAN_POINT('Ctrl Pts',(-13.5176171308045,37.6037033900497,
-15.6577567371775));
#133357=CARTESIAN_POINT('Ctrl Pts',(-4.44460725024988,37.3174459968449,
-20.2023955350644));
#133358=CARTESIAN_POINT('Ctrl Pts',(5.69800986414278,37.03118860364,-19.8852709905846));
#133359=CARTESIAN_POINT('Ctrl Pts',(14.4693848868575,36.7449312104352,-14.7827000343651));
#133360=CARTESIAN_POINT('Ctrl Pts',(19.7586616849195,36.4586738172303,-6.12263069307639));
#133361=CARTESIAN_POINT('Ctrl Pts',(20.292961012649,36.1724164240254,4.01086691033107));
#133362=CARTESIAN_POINT('Ctrl Pts',(15.9437020335736,35.8861590308206,13.1791381920501));
#133363=CARTESIAN_POINT('Ctrl Pts',(7.75754655791893,35.5999016376158,19.1758126069019));
#133364=CARTESIAN_POINT('Ctrl Pts',(-2.29548485465855,35.3136442444108,
20.5577741014414));
#133365=CARTESIAN_POINT('Ctrl Pts',(-11.7961003269709,35.027386851206,16.9924487180626));
#133366=CARTESIAN_POINT('Ctrl Pts',(-18.4579531521827,34.7411294580011,
9.33784410476196));
#133367=CARTESIAN_POINT('Ctrl Pts',(-20.6778434427571,34.4548720647963,
-0.563941703070032));
#133368=CARTESIAN_POINT('Ctrl Pts',(-17.9215608174047,34.1686146715914,
-10.3300079094225));
#133369=CARTESIAN_POINT('Ctrl Pts',(-10.8523876219383,33.8823572783865,
-17.6101394847972));
#133370=CARTESIAN_POINT('Ctrl Pts',(-1.17158972118088,33.5960998851817,
-20.6523198430194));
#133371=CARTESIAN_POINT('Ctrl Pts',(8.79122009996367,33.3098424919768,-18.7245043212515));
#133372=CARTESIAN_POINT('Ctrl Pts',(16.6382674945388,33.023585098772,-12.2904984825741));
#133373=CARTESIAN_POINT('Ctrl Pts',(20.4815290759189,32.7373277055671,-2.89892023461816));
#133374=CARTESIAN_POINT('Ctrl Pts',(19.3953346983608,32.4510703123622,7.19063157590541));
#133375=CARTESIAN_POINT('Ctrl Pts',(13.6426353695538,32.1648129191574,15.5490548645682));
#133376=CARTESIAN_POINT('Ctrl Pts',(4.60467637635258,31.8785555259525,20.1669749748506));
#133377=CARTESIAN_POINT('Ctrl Pts',(-2.15601165226105,31.6877172638159,
20.0075053417626));
#133378=CARTESIAN_POINT('Ctrl Pts',(-5.31650955163449,31.5922981327476,
19.129115689974));
#133379=CARTESIAN_POINT('Ctrl Pts',(19.4916112617573,54.7221509165299,-2.12668666176709));
#133380=CARTESIAN_POINT('Ctrl Pts',(19.8429547143851,54.6267317854616,1.0934633119458));
#133381=CARTESIAN_POINT('Ctrl Pts',(18.9188025464289,54.435893523325,7.70806260044675));
#133382=CARTESIAN_POINT('Ctrl Pts',(12.9750998048337,54.1496361301202,15.7785484496065));
#133383=CARTESIAN_POINT('Ctrl Pts',(3.91063405100273,53.8633787369153,20.0503401175446));
#133384=CARTESIAN_POINT('Ctrl Pts',(-6.09577171275476,53.5771213437104,
19.4977183968944));
#133385=CARTESIAN_POINT('Ctrl Pts',(-14.6347965386317,53.2908639505056,
14.2525369616721));
#133386=CARTESIAN_POINT('Ctrl Pts',(-19.6521252013387,53.0046065573007,
5.57763254162236));
#133387=CARTESIAN_POINT('Ctrl Pts',(-19.9400098088463,52.7183491640959,
-4.43964030615103));
#133388=CARTESIAN_POINT('Ctrl Pts',(-15.4293275720539,52.432091770891,-13.3884532914578));
#133389=CARTESIAN_POINT('Ctrl Pts',(-7.20550781106948,52.1458343776861,
-19.1153213806834));
#133390=CARTESIAN_POINT('Ctrl Pts',(2.75232441408898,51.8595769844812,-20.2420215047524));
#133391=CARTESIAN_POINT('Ctrl Pts',(12.0478086851997,51.5733195912764,-16.4974282574968));
#133392=CARTESIAN_POINT('Ctrl Pts',(18.4439505479574,51.2870621980715,-8.78267942887381));
#133393=CARTESIAN_POINT('Ctrl Pts',(20.401505487785,51.0008048048667,1.04564439017211));
#133394=CARTESIAN_POINT('Ctrl Pts',(17.4493798771779,50.7145474116618,10.6223317120683));
#133395=CARTESIAN_POINT('Ctrl Pts',(10.298012318395,50.4282900184569,17.6427246297376));
#133396=CARTESIAN_POINT('Ctrl Pts',(0.668398903120931,50.1420326252521,
20.4173464106668));
#133397=CARTESIAN_POINT('Ctrl Pts',(-9.12206648239754,49.8557752320472,
18.2784762244733));
#133398=CARTESIAN_POINT('Ctrl Pts',(-16.7172809522183,49.5695178388423,
11.7408393464271));
#133399=CARTESIAN_POINT('Ctrl Pts',(-20.2894346900898,49.2832604456375,
2.37773641541062));
#133400=CARTESIAN_POINT('Ctrl Pts',(-18.9788788870531,48.9970030524326,
-7.55757546283069));
#133401=CARTESIAN_POINT('Ctrl Pts',(-13.1010024648366,48.7107456592278,
-15.6741355444392));
#133402=CARTESIAN_POINT('Ctrl Pts',(-4.070332935494,48.4244882660229,-20.0186707957866));
#133403=CARTESIAN_POINT('Ctrl Pts',(5.93987367075858,48.1382308728181,-19.5456565873916));
#133404=CARTESIAN_POINT('Ctrl Pts',(14.5206329619597,47.8519734796132,-14.368925117269));
#133405=CARTESIAN_POINT('Ctrl Pts',(19.606961068963,47.5657160864083,-5.73427138265408));
#133406=CARTESIAN_POINT('Ctrl Pts',(19.9748188187978,47.2794586932035,4.28035089713567));
#133407=CARTESIAN_POINT('Ctrl Pts',(15.5356802091074,46.9932012999986,13.2648946881484));
#133408=CARTESIAN_POINT('Ctrl Pts',(7.35783643827567,46.7069439067937,19.0572042439321));
#133409=CARTESIAN_POINT('Ctrl Pts',(-2.59069137699606,46.4206865135889,
20.2633439697462));
#133410=CARTESIAN_POINT('Ctrl Pts',(-11.915762021975,46.134429120384,16.5930529464284));
#133411=CARTESIAN_POINT('Ctrl Pts',(-18.3732710043605,45.8481717271792,
8.92959703724159));
#133412=CARTESIAN_POINT('Ctrl Pts',(-20.4092006155558,45.5619143339743,
-0.882791527622558));
#133413=CARTESIAN_POINT('Ctrl Pts',(-17.5335986653375,45.2756569407694,
-10.4827338271133));
#133414=CARTESIAN_POINT('Ctrl Pts',(-10.4384868552237,44.9893995475646,
-17.559976731777));
#133415=CARTESIAN_POINT('Ctrl Pts',(-0.831323808583485,44.7031421543597,
-20.4113618206262));
#133416=CARTESIAN_POINT('Ctrl Pts',(8.97589965201017,44.4168847611548,-18.350695247981));
#133417=CARTESIAN_POINT('Ctrl Pts',(16.6230476023797,44.13062736795,-11.8738822234453));
#133418=CARTESIAN_POINT('Ctrl Pts',(20.2698123685242,43.8443699747451,-2.53958602769265));
#133419=CARTESIAN_POINT('Ctrl Pts',(19.0385897471557,43.5581125815403,7.40586869224184));
#133420=CARTESIAN_POINT('Ctrl Pts',(13.2256769268747,43.2718551883354,15.569080270625));
#133421=CARTESIAN_POINT('Ctrl Pts',(4.22996773592773,42.9855977951305,19.9855488691264));
#133422=CARTESIAN_POINT('Ctrl Pts',(-5.78369509417002,42.6993404019257,
19.5924388911872));
#133423=CARTESIAN_POINT('Ctrl Pts',(-14.4054954240311,42.4130830087208,
14.4843533592442));
#133424=CARTESIAN_POINT('Ctrl Pts',(-19.5605727417728,42.126825615516,5.89056743115988));
#133425=CARTESIAN_POINT('Ctrl Pts',(-20.0083431840418,41.8405682223111,
-4.12080012580584));
#133426=CARTESIAN_POINT('Ctrl Pts',(-15.6410495338402,41.5543108291062,
-13.140485536204));
#133427=CARTESIAN_POINT('Ctrl Pts',(-7.50969329803673,41.2680534359013,
-18.9978761238368));
#133428=CARTESIAN_POINT('Ctrl Pts',(2.42889176287495,40.9817960426965,-20.2833743605813));
#133429=CARTESIAN_POINT('Ctrl Pts',(11.7829571859348,40.6955386494916,-16.6876214782579));
#133430=CARTESIAN_POINT('Ctrl Pts',(18.3014208039293,40.4092812562868,-9.07594552676596));
#133431=CARTESIAN_POINT('Ctrl Pts',(20.4155960036494,40.1230238630819,0.719882256253895));
#133432=CARTESIAN_POINT('Ctrl Pts',(17.6167005738301,39.8367664698771,10.3424683484829));
#133433=CARTESIAN_POINT('Ctrl Pts',(10.578296575951,39.5505090766722,17.4761103280605));
#133434=CARTESIAN_POINT('Ctrl Pts',(0.994195738873623,39.2642516834673,
20.4040771778391));
#133435=CARTESIAN_POINT('Ctrl Pts',(-8.82916110063272,38.9779942902625,
18.4217454360012));
#133436=CARTESIAN_POINT('Ctrl Pts',(-16.5277554750095,38.6917368970576,
12.0061688144023));
#133437=CARTESIAN_POINT('Ctrl Pts',(-20.2488989842305,38.4054795038528,
2.70127388156862));
#133438=CARTESIAN_POINT('Ctrl Pts',(-19.0970879698103,38.1192221106478,
-7.25369021320675));
#133439=CARTESIAN_POINT('Ctrl Pts',(-13.3495089963898,37.832964717443,-15.4630333442186));
#133440=CARTESIAN_POINT('Ctrl Pts',(-4.38933311268913,37.5467073242381,
-19.9511539894729));
#133441=CARTESIAN_POINT('Ctrl Pts',(5.62714812935582,37.2604499310333,-19.6379732771709));
#133442=CARTESIAN_POINT('Ctrl Pts',(14.2894403531082,36.9741925378284,-14.598859044082));
#133443=CARTESIAN_POINT('Ctrl Pts',(19.512938515618,36.6879351446235,-6.04648827697771));
#133444=CARTESIAN_POINT('Ctrl Pts',(20.0405931700484,36.4016777514187,3.96098686433946));
#133445=CARTESIAN_POINT('Ctrl Pts',(15.7454225689498,36.1154203582138,13.0152394597937));
#133446=CARTESIAN_POINT('Ctrl Pts',(7.66107194303644,35.829162965009,18.937337874762));
#133447=CARTESIAN_POINT('Ctrl Pts',(-2.26693765382205,35.5429055718041,
20.3021129942798));
#133448=CARTESIAN_POINT('Ctrl Pts',(-11.6494014308144,35.2566481785992,
16.781126781882));
#133449=CARTESIAN_POINT('Ctrl Pts',(-18.2284057518238,34.9703907853944,
9.22171659580266));
#133450=CARTESIAN_POINT('Ctrl Pts',(-20.4206893856,34.6841333921895,-0.556928447910499));
#133451=CARTESIAN_POINT('Ctrl Pts',(-17.6986837170356,34.3978759989846,
-10.2015415005054));
#133452=CARTESIAN_POINT('Ctrl Pts',(-10.7174259373256,34.1116186057798,
-17.3911360221588));
#133453=CARTESIAN_POINT('Ctrl Pts',(-1.15701746684761,33.8253612125749,
-20.3954825342843));
#133454=CARTESIAN_POINT('Ctrl Pts',(8.6818863213883,33.5391038193701,-18.4916429665119));
#133455=CARTESIAN_POINT('Ctrl Pts',(16.4313585810362,33.2528464261652,-12.1376494739461));
#133456=CARTESIAN_POINT('Ctrl Pts',(20.2267995627571,32.9665890329603,-2.8628717936124));
#133457=CARTESIAN_POINT('Ctrl Pts',(19.1541630647916,32.6803316397554,7.101213614408));
#133458=CARTESIAN_POINT('Ctrl Pts',(13.4729057438463,32.3940742465506,15.3556705141589));
#133459=CARTESIAN_POINT('Ctrl Pts',(4.54755400228875,32.1078168533457,19.9162012301402));
#133460=CARTESIAN_POINT('Ctrl Pts',(-2.12943310431676,31.9169785912092,
19.7586443984892));
#133461=CARTESIAN_POINT('Ctrl Pts',(-5.25039790755787,31.8215594601409,
18.8912420859273));
#133462=CARTESIAN_POINT('Ctrl Pts',(19.4891569929248,54.7244434698974,-2.1264188819145));
#133463=CARTESIAN_POINT('Ctrl Pts',(19.8404559422262,54.6290243388291,1.09332320776234));
#133464=CARTESIAN_POINT('Ctrl Pts',(18.9164202351586,54.4381860766925,7.70709343019511));
#133465=CARTESIAN_POINT('Ctrl Pts',(12.9734658962871,54.1519286834877,15.7765608474946));
#133466=CARTESIAN_POINT('Ctrl Pts',(3.91014161352722,53.8656712902828,20.0478156190887));
#133467=CARTESIAN_POINT('Ctrl Pts',(-6.09500410711914,53.5794138970779,
19.4952629748948));
#133468=CARTESIAN_POINT('Ctrl Pts',(-14.6329536490035,53.2931565038731,
14.250742296303));
#133469=CARTESIAN_POINT('Ctrl Pts',(-19.6496505079137,53.0068991106682,
5.57693013492155));
#133470=CARTESIAN_POINT('Ctrl Pts',(-19.9374988617836,52.7206417174634,
-4.43908122263271));
#133471=CARTESIAN_POINT('Ctrl Pts',(-15.4273846337018,52.4343843242585,
-13.3867673608494));
#133472=CARTESIAN_POINT('Ctrl Pts',(-7.20460045708284,52.1481269310536,
-19.1129142776718));
#133473=CARTESIAN_POINT('Ctrl Pts',(2.75197782746062,51.8618695378487,-20.2394725301833));
#133474=CARTESIAN_POINT('Ctrl Pts',(12.0462915644812,51.5756121446439,-16.4953508168554));
#133475=CARTESIAN_POINT('Ctrl Pts',(18.4416279927814,51.289354751439,-8.78157347033156));
#133476=CARTESIAN_POINT('Ctrl Pts',(20.3989364274587,51.0030973582342,1.0455127177103));
#133477=CARTESIAN_POINT('Ctrl Pts',(17.4471825633646,50.7168399650293,10.6209940943791));
#133478=CARTESIAN_POINT('Ctrl Pts',(10.2967155408141,50.4305825718244,17.6405029690713));
#133479=CARTESIAN_POINT('Ctrl Pts',(0.668314734963058,50.1443251786196,
20.4147753555185));
#133480=CARTESIAN_POINT('Ctrl Pts',(-9.12091778583661,49.8580677854147,
18.2761745066984));
#133481=CARTESIAN_POINT('Ctrl Pts',(-16.7151758279943,49.5718103922098,
11.7393608807856));
#133482=CARTESIAN_POINT('Ctrl Pts',(-20.2868797422733,49.285552999005,2.37743699886982));
#133483=CARTESIAN_POINT('Ctrl Pts',(-18.976488971025,48.9992956058001,-7.55662377486285));
#133484=CARTESIAN_POINT('Ctrl Pts',(-13.099352720615,48.7130382125953,-15.6721617783377));
#133485=CARTESIAN_POINT('Ctrl Pts',(-4.06982037866806,48.4267808193904,
-20.0161499439244));
#133486=CARTESIAN_POINT('Ctrl Pts',(5.93912569194617,48.1405234261856,-19.5431952998601));
#133487=CARTESIAN_POINT('Ctrl Pts',(14.5188044507151,47.8542660329807,-14.3671157098405));
#133488=CARTESIAN_POINT('Ctrl Pts',(19.6044920616628,47.5680086397758,-5.73354929431732));
#133489=CARTESIAN_POINT('Ctrl Pts',(19.9723034889967,47.281751246571,4.27981189379005));
#133490=CARTESIAN_POINT('Ctrl Pts',(15.5337238780006,46.9954938533661,13.2632243057925));
#133491=CARTESIAN_POINT('Ctrl Pts',(7.35690990244912,46.7092364601612,19.0548044647804));
#133492=CARTESIAN_POINT('Ctrl Pts',(-2.59036514408827,46.4229790669564,
20.2607923074049));
#133493=CARTESIAN_POINT('Ctrl Pts',(-11.9142615292001,46.1367216737515,
16.5909634656204));
#133494=CARTESIAN_POINT('Ctrl Pts',(-18.3709573495274,45.8504642805467,
8.92847257740328));
#133495=CARTESIAN_POINT('Ctrl Pts',(-20.4066305862109,45.5642068873418,
-0.882680362066682));
#133496=CARTESIAN_POINT('Ctrl Pts',(-17.5313907462748,45.2779494941369,
-10.4814137884671));
#133497=CARTESIAN_POINT('Ctrl Pts',(-10.437172388379,44.9916921009321,-17.5577654910554));
#133498=CARTESIAN_POINT('Ctrl Pts',(-0.831219124102038,44.7054347077272,
-20.4087915191314));
#133499=CARTESIAN_POINT('Ctrl Pts',(8.97476936151339,44.4191773145224,-18.3483844360009));
#133500=CARTESIAN_POINT('Ctrl Pts',(16.6209543444934,44.1329199213175,-11.8723870043857));
#133501=CARTESIAN_POINT('Ctrl Pts',(20.2672598916495,43.8466625281126,-2.53926623022787));
#133502=CARTESIAN_POINT('Ctrl Pts',(19.0361923120353,43.5604051349078,7.40493610795193));
#133503=CARTESIAN_POINT('Ctrl Pts',(13.2240114830169,43.2741477417029,15.5671197336142));
#133504=CARTESIAN_POINT('Ctrl Pts',(4.22943507708361,42.987890348498,19.9830321881434));
#133505=CARTESIAN_POINT('Ctrl Pts',(-5.78296678215064,42.7016329552932,
19.5899717125928));
#133506=CARTESIAN_POINT('Ctrl Pts',(-14.4036814114852,42.4153755620883,
14.4825294165099));
#133507=CARTESIAN_POINT('Ctrl Pts',(-19.5581095759244,42.1291181688835,
5.88982566123751));
#133508=CARTESIAN_POINT('Ctrl Pts',(-20.0058236326838,41.8428607756786,
-4.12028121389707));
#133509=CARTESIAN_POINT('Ctrl Pts',(-15.6390799340972,41.5566033824737,
-13.1388308200752));
#133510=CARTESIAN_POINT('Ctrl Pts',(-7.50874763962948,41.2703459892688,
-18.9954838155809));
#133511=CARTESIAN_POINT('Ctrl Pts',(2.42858590458957,40.984088596064,-20.2808201759122));
#133512=CARTESIAN_POINT('Ctrl Pts',(11.7814734166139,40.6978312028591,-16.685520088904));
#133513=CARTESIAN_POINT('Ctrl Pts',(18.2991161968354,40.4115738096543,-9.07480263798868));
#133514=CARTESIAN_POINT('Ctrl Pts',(20.413025168965,40.1253164164494,0.71979160505406));
#133515=CARTESIAN_POINT('Ctrl Pts',(17.6144821901566,39.8390590232446,10.3411659727723));
#133516=CARTESIAN_POINT('Ctrl Pts',(10.5769645035621,39.5528016300397,17.4739096482189));
#133517=CARTESIAN_POINT('Ctrl Pts',(0.994070544738266,39.2665442368348,
20.4015077936632));
#133518=CARTESIAN_POINT('Ctrl Pts',(-8.82804928819338,38.98028684363,18.4194256770235));
#133519=CARTESIAN_POINT('Ctrl Pts',(-16.5256742167881,38.6940294504251,
12.0046569371488));
#133520=CARTESIAN_POINT('Ctrl Pts',(-20.2463491408741,38.4077720572203,
2.70093372355491));
#133521=CARTESIAN_POINT('Ctrl Pts',(-19.0946831682996,38.1215146640153,
-7.25277679199759));
#133522=CARTESIAN_POINT('Ctrl Pts',(-13.3478279589727,37.8352572708105,
-15.4610861611707));
#133523=CARTESIAN_POINT('Ctrl Pts',(-4.38878038575677,37.5489998776056,
-19.9486416396669));
#133524=CARTESIAN_POINT('Ctrl Pts',(5.62643953052426,37.2627424844008,-19.6355003646561));
#133525=CARTESIAN_POINT('Ctrl Pts',(14.2876409547905,36.9764850911959,-14.5970206822172));
#133526=CARTESIAN_POINT('Ctrl Pts',(19.5104813481329,36.690227697991,-6.04572687271288));
#133527=CARTESIAN_POINT('Ctrl Pts',(20.0380695575666,36.4039703047862,3.9604880769133));
#133528=CARTESIAN_POINT('Ctrl Pts',(15.7434398261144,36.1177129115813,13.0136005152982));
#133529=CARTESIAN_POINT('Ctrl Pts',(7.66010722209662,35.8314555183765,18.9349531897545));
#133530=CARTESIAN_POINT('Ctrl Pts',(-2.26665218927312,35.5451981251716,
20.2995564500129));
#133531=CARTESIAN_POINT('Ctrl Pts',(-11.6479344801856,35.2589407319667,
16.7790136177391));
#133532=CARTESIAN_POINT('Ctrl Pts',(-18.2261103378014,34.9726833387619,
9.2205553510574));
#133533=CARTESIAN_POINT('Ctrl Pts',(-20.4181179122233,34.686425945557,-0.556858317191475));
#133534=CARTESIAN_POINT('Ctrl Pts',(-17.6964550042702,34.4001685523521,
-10.2002568699848));
#133535=CARTESIAN_POINT('Ctrl Pts',(-10.7160763557452,34.1139111591473,
-17.3889460447585));
#133536=CARTESIAN_POINT('Ctrl Pts',(-1.15687174811203,33.8276537659424,
-20.3929142283091));
#133537=CARTESIAN_POINT('Ctrl Pts',(8.68079301217168,33.5413963727376,-18.4893144138117));
#133538=CARTESIAN_POINT('Ctrl Pts',(16.4292895459668,33.2551389795327,-12.1361210237995));
#133539=CARTESIAN_POINT('Ctrl Pts',(20.2242523341868,32.9688815863278,-2.86251131862187));
#133540=CARTESIAN_POINT('Ctrl Pts',(19.1517514114745,32.6826241931229,7.10031945815812));
#133541=CARTESIAN_POINT('Ctrl Pts',(13.4712084919399,32.3963667999181,15.3537367211865));
#133542=CARTESIAN_POINT('Ctrl Pts',(4.5469827934743,32.1101094067132,19.9136935582208));
#133543=CARTESIAN_POINT('Ctrl Pts',(-2.12916732578234,31.9192711445767,
19.7561558540843));
#133544=CARTESIAN_POINT('Ctrl Pts',(-5.24973680839221,31.8238520135084,
18.8888634120437));
#133545=CARTESIAN_POINT('Ctrl Pts',(19.4867027240924,54.7267360232649,-2.12615110206191));
#133546=CARTESIAN_POINT('Ctrl Pts',(19.8379571700673,54.6313168921966,1.09318310357887));
#133547=CARTESIAN_POINT('Ctrl Pts',(18.9140379238883,54.44047863006,7.70612425994348));
#133548=CARTESIAN_POINT('Ctrl Pts',(12.9718319877405,54.1542212368552,15.7745732453828));
#133549=CARTESIAN_POINT('Ctrl Pts',(3.90964917605172,53.8679638436503,20.0452911206329));
#133550=CARTESIAN_POINT('Ctrl Pts',(-6.09423650148351,53.5817064504454,
19.4928075528951));
#133551=CARTESIAN_POINT('Ctrl Pts',(-14.6311107593753,53.2954490572406,
14.248947630934));
#133552=CARTESIAN_POINT('Ctrl Pts',(-19.6471758144887,53.0091916640357,
5.57622772822074));
#133553=CARTESIAN_POINT('Ctrl Pts',(-19.9349879147208,52.7229342708309,
-4.4385221391144));
#133554=CARTESIAN_POINT('Ctrl Pts',(-15.4254416953498,52.436676877626,-13.3850814302411));
#133555=CARTESIAN_POINT('Ctrl Pts',(-7.2036931030962,52.1504194844211,-19.1105071746602));
#133556=CARTESIAN_POINT('Ctrl Pts',(2.75163124083226,51.8641620912162,-20.2369235556142));
#133557=CARTESIAN_POINT('Ctrl Pts',(12.0447744437628,51.5779046980115,-16.4932733762141));
#133558=CARTESIAN_POINT('Ctrl Pts',(18.4393054376054,51.2916473048065,-8.78046751178931));
#133559=CARTESIAN_POINT('Ctrl Pts',(20.3963673671325,51.0053899116017,1.04538104524849));
#133560=CARTESIAN_POINT('Ctrl Pts',(17.4449852495513,50.7191325183968,10.6196564766899));
#133561=CARTESIAN_POINT('Ctrl Pts',(10.2954187632331,50.4328751251919,17.638281308405));
#133562=CARTESIAN_POINT('Ctrl Pts',(0.668230566805185,50.1466177319871,
20.4122043003701));
#133563=CARTESIAN_POINT('Ctrl Pts',(-9.11976908927569,49.8603603387822,
18.2738727889235));
#133564=CARTESIAN_POINT('Ctrl Pts',(-16.7130707037703,49.5741029455773,
11.7378824151441));
#133565=CARTESIAN_POINT('Ctrl Pts',(-20.2843247944569,49.2878455523725,
2.37713758232903));
#133566=CARTESIAN_POINT('Ctrl Pts',(-18.9740990549969,49.0015881591676,
-7.55567208689501));
#133567=CARTESIAN_POINT('Ctrl Pts',(-13.0977029763934,48.7153307659628,
-15.6701880122362));
#133568=CARTESIAN_POINT('Ctrl Pts',(-4.06930782184213,48.429073372758,-20.0136290920622));
#133569=CARTESIAN_POINT('Ctrl Pts',(5.93837771313375,48.1428159795531,-19.5407340123286));
#133570=CARTESIAN_POINT('Ctrl Pts',(14.5169759394705,47.8565585863482,-14.3653063024121));
#133571=CARTESIAN_POINT('Ctrl Pts',(19.6020230543625,47.5703011931433,-5.73282720598057));
#133572=CARTESIAN_POINT('Ctrl Pts',(19.9697881591957,47.2840437999385,4.27927289044443));
#133573=CARTESIAN_POINT('Ctrl Pts',(15.5317675468937,46.9977864067336,13.2615539234367));
#133574=CARTESIAN_POINT('Ctrl Pts',(7.35598336662257,46.7115290135287,19.0524046856288));
#133575=CARTESIAN_POINT('Ctrl Pts',(-2.59003891118047,46.4252716203239,
20.2582406450635));
#133576=CARTESIAN_POINT('Ctrl Pts',(-11.9127610364253,46.139014227119,16.5888739848123));
#133577=CARTESIAN_POINT('Ctrl Pts',(-18.3686436946943,45.8527568339142,
8.92734811756499));
#133578=CARTESIAN_POINT('Ctrl Pts',(-20.404060556866,45.5664994407093,-0.882569196510804));
#133579=CARTESIAN_POINT('Ctrl Pts',(-17.5291828272122,45.2802420475044,
-10.4800937498209));
#133580=CARTESIAN_POINT('Ctrl Pts',(-10.4358579215344,44.9939846542997,
-17.5555542503337));
#133581=CARTESIAN_POINT('Ctrl Pts',(-0.83111443962059,44.7077272610947,
-20.4062212176367));
#133582=CARTESIAN_POINT('Ctrl Pts',(8.9736390710166,44.4214698678898,-18.3460736240208));
#133583=CARTESIAN_POINT('Ctrl Pts',(16.6188610866072,44.135212474685,-11.870891785326));
#133584=CARTESIAN_POINT('Ctrl Pts',(20.2647074147747,43.8489550814801,-2.53894643276308));
#133585=CARTESIAN_POINT('Ctrl Pts',(19.0337948769148,43.5626976882753,7.40400352366201));
#133586=CARTESIAN_POINT('Ctrl Pts',(13.222346039159,43.2764402950704,15.5651591966033));
#133587=CARTESIAN_POINT('Ctrl Pts',(4.22890241823948,42.9901829018655,19.9805155071603));
#133588=CARTESIAN_POINT('Ctrl Pts',(-5.78223847013127,42.7039255086607,
19.5875045339983));
#133589=CARTESIAN_POINT('Ctrl Pts',(-14.4018673989393,42.4176681154558,
14.4807054737756));
#133590=CARTESIAN_POINT('Ctrl Pts',(-19.555646410076,42.131410722251,5.88908389131514));
#133591=CARTESIAN_POINT('Ctrl Pts',(-20.0033040813258,41.8451533290461,
-4.11976230198829));
#133592=CARTESIAN_POINT('Ctrl Pts',(-15.6371103343542,41.5588959358412,
-13.1371761039464));
#133593=CARTESIAN_POINT('Ctrl Pts',(-7.50780198122223,41.2726385426363,
-18.993091507325));
#133594=CARTESIAN_POINT('Ctrl Pts',(2.42828004630419,40.9863811494315,-20.2782659912431));
#133595=CARTESIAN_POINT('Ctrl Pts',(11.7799896472929,40.7001237562266,-16.6834186995501));
#133596=CARTESIAN_POINT('Ctrl Pts',(18.2968115897414,40.4138663630218,-9.07365974921141));
#133597=CARTESIAN_POINT('Ctrl Pts',(20.4104543342806,40.1276089698169,0.719700953854232));
#133598=CARTESIAN_POINT('Ctrl Pts',(17.612263806483,39.8413515766121,10.3398635970617));
#133599=CARTESIAN_POINT('Ctrl Pts',(10.5756324311732,39.5550941834072,17.4717089683773));
#133600=CARTESIAN_POINT('Ctrl Pts',(0.993945350602907,39.2688367902023,
20.3989384094874));
#133601=CARTESIAN_POINT('Ctrl Pts',(-8.82693747575403,38.9825793969975,
18.4171059180458));
#133602=CARTESIAN_POINT('Ctrl Pts',(-16.5235929585668,38.6963220037926,
12.0031450598952));
#133603=CARTESIAN_POINT('Ctrl Pts',(-20.2437992975177,38.4100646105878,
2.70059356554118));
#133604=CARTESIAN_POINT('Ctrl Pts',(-19.092278366789,38.1238072173828,-7.25186337078843));
#133605=CARTESIAN_POINT('Ctrl Pts',(-13.3461469215555,37.837549824178,-15.4591389781227));
#133606=CARTESIAN_POINT('Ctrl Pts',(-4.3882276588244,37.5512924309731,-19.9461292898609));
#133607=CARTESIAN_POINT('Ctrl Pts',(5.6257309316927,37.2650350377683,-19.6330274521414));
#133608=CARTESIAN_POINT('Ctrl Pts',(14.2858415564729,36.9787776445634,-14.5951823203523));
#133609=CARTESIAN_POINT('Ctrl Pts',(19.5080241806478,36.6925202513585,-6.04496546844805));
#133610=CARTESIAN_POINT('Ctrl Pts',(20.0355459450848,36.4062628581537,3.95998928948713));
#133611=CARTESIAN_POINT('Ctrl Pts',(15.7414570832789,36.1200054649488,13.0119615708027));
#133612=CARTESIAN_POINT('Ctrl Pts',(7.6591425011568,35.833748071744,18.932568504747));
#133613=CARTESIAN_POINT('Ctrl Pts',(-2.2663667247242,35.5474906785391,20.296999905746));
#133614=CARTESIAN_POINT('Ctrl Pts',(-11.6464675295567,35.2612332853342,
16.7769004535961));
#133615=CARTESIAN_POINT('Ctrl Pts',(-18.223814923779,34.9749758921294,9.21939410631215));
#133616=CARTESIAN_POINT('Ctrl Pts',(-20.4155464388465,34.6887184989245,
-0.556788186472455));
#133617=CARTESIAN_POINT('Ctrl Pts',(-17.6942262915047,34.4024611057196,
-10.1989722394641));
#133618=CARTESIAN_POINT('Ctrl Pts',(-10.7147267741649,34.1162037125148,
-17.3867560673581));
#133619=CARTESIAN_POINT('Ctrl Pts',(-1.15672602937646,33.8299463193099,
-20.3903459223338));
#133620=CARTESIAN_POINT('Ctrl Pts',(8.67969970295505,33.5436889261051,-18.4869858611114));
#133621=CARTESIAN_POINT('Ctrl Pts',(16.4272205108975,33.2574315329002,-12.134592573653));
#133622=CARTESIAN_POINT('Ctrl Pts',(20.2217051056165,32.9711741396953,-2.86215084363134));
#133623=CARTESIAN_POINT('Ctrl Pts',(19.1493397581574,32.6849167464904,7.09942530190823));
#133624=CARTESIAN_POINT('Ctrl Pts',(13.4695112400335,32.3986593532856,15.3518029282142));
#133625=CARTESIAN_POINT('Ctrl Pts',(4.54641158465985,32.1124019600807,19.9111858863013));
#133626=CARTESIAN_POINT('Ctrl Pts',(-2.12890154724792,31.9215636979442,
19.7536673096795));
#133627=CARTESIAN_POINT('Ctrl Pts',(-5.24907570922655,31.8261445668759,
18.8864847381601));
#133628=CARTESIAN_POINT('Ctrl Pts',(19.4842484552599,54.7290285766324,-2.12588332220932));
#133629=CARTESIAN_POINT('Ctrl Pts',(19.8354583979083,54.6336094455641,1.09304299939541));
#133630=CARTESIAN_POINT('Ctrl Pts',(18.911655612618,54.4427711834275,7.70515508969184));
#133631=CARTESIAN_POINT('Ctrl Pts',(12.9701980791939,54.1565137902227,15.7725856432709));
#133632=CARTESIAN_POINT('Ctrl Pts',(3.90915673857621,53.8702563970178,20.042766622177));
#133633=CARTESIAN_POINT('Ctrl Pts',(-6.09346889584789,53.5839990038129,
19.4903521308955));
#133634=CARTESIAN_POINT('Ctrl Pts',(-14.6292678697472,53.2977416106081,
14.2471529655649));
#133635=CARTESIAN_POINT('Ctrl Pts',(-19.6447011210637,53.0114842174032,
5.57552532151993));
#133636=CARTESIAN_POINT('Ctrl Pts',(-19.932476967658,52.7252268241984,-4.43796305559608));
#133637=CARTESIAN_POINT('Ctrl Pts',(-15.4234987569977,52.4389694309935,
-13.3833954996328));
#133638=CARTESIAN_POINT('Ctrl Pts',(-7.20278574910955,52.1527120377887,
-19.1081000716486));
#133639=CARTESIAN_POINT('Ctrl Pts',(2.7512846542039,51.8664546445838,-20.2343745810451));
#133640=CARTESIAN_POINT('Ctrl Pts',(12.0432573230443,51.5801972513789,-16.4911959355728));
#133641=CARTESIAN_POINT('Ctrl Pts',(18.4369828824295,51.293939858174,-8.77936155324705));
#133642=CARTESIAN_POINT('Ctrl Pts',(20.3937983068062,51.0076824649692,1.04524937278667));
#133643=CARTESIAN_POINT('Ctrl Pts',(17.442787935738,50.7214250717643,10.6183188590008));
#133644=CARTESIAN_POINT('Ctrl Pts',(10.2941219856521,50.4351676785594,17.6360596477387));
#133645=CARTESIAN_POINT('Ctrl Pts',(0.668146398647312,50.1489102853546,
20.4096332452217));
#133646=CARTESIAN_POINT('Ctrl Pts',(-9.11862039271476,49.8626528921497,
18.2715710711487));
#133647=CARTESIAN_POINT('Ctrl Pts',(-16.7109655795463,49.5763954989448,
11.7364039495027));
#133648=CARTESIAN_POINT('Ctrl Pts',(-20.2817698466404,49.29013810574,2.37683816578823));
#133649=CARTESIAN_POINT('Ctrl Pts',(-18.9717091389687,49.0038807125351,
-7.55472039892717));
#133650=CARTESIAN_POINT('Ctrl Pts',(-13.0960532321718,48.7176233193303,
-15.6682142461347));
#133651=CARTESIAN_POINT('Ctrl Pts',(-4.06879526501619,48.4313659261255,
-20.0111082402));
#133652=CARTESIAN_POINT('Ctrl Pts',(5.93762973432133,48.1451085329206,-19.5382727247972));
#133653=CARTESIAN_POINT('Ctrl Pts',(14.5151474282259,47.8588511397157,-14.3634968949836));
#133654=CARTESIAN_POINT('Ctrl Pts',(19.5995540470623,47.5725937465108,-5.73210511764381));
#133655=CARTESIAN_POINT('Ctrl Pts',(19.9672728293946,47.286336353306,4.27873388709882));
#133656=CARTESIAN_POINT('Ctrl Pts',(15.5298112157868,47.0000789601011,13.2598835410808));
#133657=CARTESIAN_POINT('Ctrl Pts',(7.35505683079602,46.7138215668962,19.0500049064771));
#133658=CARTESIAN_POINT('Ctrl Pts',(-2.58971267827268,46.4275641736914,
20.2556889827221));
#133659=CARTESIAN_POINT('Ctrl Pts',(-11.9112605436505,46.1413067804865,
16.5867845040042));
#133660=CARTESIAN_POINT('Ctrl Pts',(-18.3663300398612,45.8550493872817,
8.92622365772668));
#133661=CARTESIAN_POINT('Ctrl Pts',(-20.401490527521,45.5687919940768,-0.882458030954929));
#133662=CARTESIAN_POINT('Ctrl Pts',(-17.5269749081496,45.2825346008719,
-10.4787737111747));
#133663=CARTESIAN_POINT('Ctrl Pts',(-10.4345434546898,44.9962772076671,
-17.5533430096121));
#133664=CARTESIAN_POINT('Ctrl Pts',(-0.831009755139143,44.7100198144622,
-20.4036509161419));
#133665=CARTESIAN_POINT('Ctrl Pts',(8.97250878051982,44.4237624212574,-18.3437628120407));
#133666=CARTESIAN_POINT('Ctrl Pts',(16.616767828721,44.1375050280525,-11.8693965662664));
#133667=CARTESIAN_POINT('Ctrl Pts',(20.2621549379,43.8512476348476,-2.5386266352983));
#133668=CARTESIAN_POINT('Ctrl Pts',(19.0313974417944,43.5649902416428,7.40307093937211));
#133669=CARTESIAN_POINT('Ctrl Pts',(13.2206805953012,43.2787328484379,15.5631986595924));
#133670=CARTESIAN_POINT('Ctrl Pts',(4.22836975939536,42.992475455233,19.9779988261773));
#133671=CARTESIAN_POINT('Ctrl Pts',(-5.7815101581119,42.7062180620282,19.5850373554038));
#133672=CARTESIAN_POINT('Ctrl Pts',(-14.4000533863935,42.4199606688233,
14.4788815310413));
#133673=CARTESIAN_POINT('Ctrl Pts',(-19.5531832442276,42.1337032756185,
5.88834212139276));
#133674=CARTESIAN_POINT('Ctrl Pts',(-20.0007845299679,41.8474458824136,
-4.11924339007953));
#133675=CARTESIAN_POINT('Ctrl Pts',(-15.6351407346112,41.5611884892087,
-13.1355213878175));
#133676=CARTESIAN_POINT('Ctrl Pts',(-7.50685632281498,41.2749310960039,
-18.990699199069));
#133677=CARTESIAN_POINT('Ctrl Pts',(2.42797418801882,40.988673702799,-20.275711806574));
#133678=CARTESIAN_POINT('Ctrl Pts',(11.778505877972,40.7024163095941,-16.6813173101961));
#133679=CARTESIAN_POINT('Ctrl Pts',(18.2945069826475,40.4161589163894,-9.07251686043413));
#133680=CARTESIAN_POINT('Ctrl Pts',(20.4078834995962,40.1299015231844,0.719610302654397));
#133681=CARTESIAN_POINT('Ctrl Pts',(17.6100454228095,39.8436441299796,10.3385612213511));
#133682=CARTESIAN_POINT('Ctrl Pts',(10.5743003587843,39.5573867367747,17.4695082885356));
#133683=CARTESIAN_POINT('Ctrl Pts',(0.993820156467551,39.2711293435698,
20.3963690253115));
#133684=CARTESIAN_POINT('Ctrl Pts',(-8.82582566331469,38.984871950365,18.4147861590682));
#133685=CARTESIAN_POINT('Ctrl Pts',(-16.5215117003454,38.6986145571601,
12.0016331826417));
#133686=CARTESIAN_POINT('Ctrl Pts',(-20.2412494541613,38.4123571639553,
2.70025340752747));
#133687=CARTESIAN_POINT('Ctrl Pts',(-19.0898735652784,38.1260997707503,
-7.25094994957927));
#133688=CARTESIAN_POINT('Ctrl Pts',(-13.3444658841383,37.8398423775456,
-15.4571917950747));
#133689=CARTESIAN_POINT('Ctrl Pts',(-4.38767493189203,37.5535849843406,
-19.9436169400549));
#133690=CARTESIAN_POINT('Ctrl Pts',(5.62502233286113,37.2673275911359,-19.6305545396266));
#133691=CARTESIAN_POINT('Ctrl Pts',(14.2840421581553,36.9810701979309,-14.5933439584875));
#133692=CARTESIAN_POINT('Ctrl Pts',(19.5055670131628,36.694812804726,-6.04420406418323));
#133693=CARTESIAN_POINT('Ctrl Pts',(20.033022332603,36.4085554115212,3.95949050206097));
#133694=CARTESIAN_POINT('Ctrl Pts',(15.7394743404435,36.1222980183163,13.0103226263072));
#133695=CARTESIAN_POINT('Ctrl Pts',(7.65817778021698,35.8360406251115,18.9301838197395));
#133696=CARTESIAN_POINT('Ctrl Pts',(-2.26608126017527,35.5497832319066,
20.2944433614791));
#133697=CARTESIAN_POINT('Ctrl Pts',(-11.6450005789278,35.2635258387017,
16.7747872894531));
#133698=CARTESIAN_POINT('Ctrl Pts',(-18.2215195097566,34.9772684454969,
9.2182328615669));
#133699=CARTESIAN_POINT('Ctrl Pts',(-20.4129749654698,34.691011052292,-0.556718055753438));
#133700=CARTESIAN_POINT('Ctrl Pts',(-17.6919975787392,34.4047536590871,
-10.1976876089435));
#133701=CARTESIAN_POINT('Ctrl Pts',(-10.7133771925845,34.1184962658823,
-17.3845660899578));
#133702=CARTESIAN_POINT('Ctrl Pts',(-1.15658031064088,33.8322388726774,
-20.3877776163586));
#133703=CARTESIAN_POINT('Ctrl Pts',(8.67860639373843,33.5459814794727,-18.4846573084111));
#133704=CARTESIAN_POINT('Ctrl Pts',(16.4251514758282,33.2597240862677,-12.1330641235064));
#133705=CARTESIAN_POINT('Ctrl Pts',(20.2191578770462,32.9734666930628,-2.86179036864081));
#133706=CARTESIAN_POINT('Ctrl Pts',(19.1469281048403,32.6872092998579,7.09853114565834));
#133707=CARTESIAN_POINT('Ctrl Pts',(13.4678139881271,32.4009519066531,15.3498691352418));
#133708=CARTESIAN_POINT('Ctrl Pts',(4.5458403758454,32.1146945134482,19.9086782143819));
#133709=CARTESIAN_POINT('Ctrl Pts',(-2.12863576871351,31.9238562513117,
19.7511787652746));
#133710=CARTESIAN_POINT('Ctrl Pts',(-5.24841461006088,31.8284371202434,
18.8841060642764));
#133711=CARTESIAN_POINT('',(-20.0014410871962,33.799282366105,7.95694697950981E-7));
#133712=CARTESIAN_POINT('Ctrl Pts',(13.0541473989803,32.4812660976795,-15.150700312436));
#133713=CARTESIAN_POINT('Ctrl Pts',(11.6782793292132,32.5336861814849,-16.3349206788124));
#133714=CARTESIAN_POINT('Ctrl Pts',(7.34801626147459,32.6815184069316,-19.1537638991136));
#133715=CARTESIAN_POINT('Ctrl Pts',(-1.18019128651735,32.9247697634466,
-20.8039821878071));
#133716=CARTESIAN_POINT('Ctrl Pts',(-10.9320844909879,33.2110271566515,
-17.7394618353618));
#133717=CARTESIAN_POINT('Ctrl Pts',(-18.0531693809107,33.4972845498563,
-10.4058674418677));
#133718=CARTESIAN_POINT('Ctrl Pts',(-19.955118437677,33.6933739321791,-3.666879749776));
#133719=CARTESIAN_POINT('Ctrl Pts',(-20.0016227038055,33.7940441834335,
-0.181790467912338));
#133720=CARTESIAN_POINT('Ctrl Pts',(-20.001441087815,33.7992877568386,-6.41261752357646E-8));
#133721=CARTESIAN_POINT('',(-19.6078815593343,34.6994076761452,5.13015239962463E-6));
#133722=CARTESIAN_POINT('Origin',(-19.047847720219,33.9194467307556,-0.000118428288324892));
#133723=CARTESIAN_POINT('',(19.6068375605079,32.8853010365816,-2.73034067824491E-5));
#133724=CARTESIAN_POINT('Ctrl Pts',(-19.6085634762812,34.7000962844554,
-3.18140314751401E-5));
#133725=CARTESIAN_POINT('Ctrl Pts',(-19.6087041709886,34.6947959782054,
-0.178242276766283));
#133726=CARTESIAN_POINT('Ctrl Pts',(-19.6063678993507,34.6895063075549,
-0.356448784327224));
#133727=CARTESIAN_POINT('Ctrl Pts',(-19.6015423272521,34.6842252445805,
-0.534586172022903));
#133728=CARTESIAN_POINT('Ctrl Pts',(-19.5931934167167,34.675088271512,-0.842788615689659));
#133729=CARTESIAN_POINT('Ctrl Pts',(-19.5773925948486,34.6659773310494,
-1.15078683276448));
#133730=CARTESIAN_POINT('Ctrl Pts',(-19.5542477090769,34.6568802428981,
-1.45824466243117));
#133731=CARTESIAN_POINT('Ctrl Pts',(-19.5435083526843,34.6526591431375,
-1.60090681427976));
#133732=CARTESIAN_POINT('Ctrl Pts',(-19.531187812989,34.6484410257439,-1.7434526556317));
#133733=CARTESIAN_POINT('Ctrl Pts',(-19.5172968679928,34.6442246739817,
-1.88584878836262));
#133734=CARTESIAN_POINT('Ctrl Pts',(-19.496381824671,34.637876280853,-2.10024898113084));
#133735=CARTESIAN_POINT('Ctrl Pts',(-19.4719064601824,34.6315320048997,
-2.3143107949851));
#133736=CARTESIAN_POINT('Ctrl Pts',(-19.443905897919,34.6251880922741,-2.5279262477394));
#133737=CARTESIAN_POINT('Ctrl Pts',(-19.418200466976,34.6193641732266,-2.72403221223706));
#133738=CARTESIAN_POINT('Ctrl Pts',(-19.3895247046673,34.6135404132888,
-2.91975859549843));
#133739=CARTESIAN_POINT('Ctrl Pts',(-19.3579039615413,34.6077166021257,
-3.11501585417116));
#133740=CARTESIAN_POINT('Ctrl Pts',(-19.3193265646897,34.6006115358869,
-3.35323026696832));
#133741=CARTESIAN_POINT('Ctrl Pts',(-19.2763659021366,34.5935064118559,
-3.59074627862892));
#133742=CARTESIAN_POINT('Ctrl Pts',(-19.2290670889543,34.5864007551516,
-3.82740653885121));
#133743=CARTESIAN_POINT('Ctrl Pts',(-19.228419959319,34.5863035374685,-3.83064446085366));
#133744=CARTESIAN_POINT('Ctrl Pts',(-19.2272981374701,34.5861351555223,
-3.83625237443049));
#133745=CARTESIAN_POINT('Ctrl Pts',(-19.2260292493238,34.5859452752694,
-3.84257550944555));
#133746=CARTESIAN_POINT('Ctrl Pts',(-19.2234914730313,34.5855655147634,
-3.8552217794754));
#133747=CARTESIAN_POINT('Ctrl Pts',(-19.220941575345,34.585185792933,-3.86786426313685));
#133748=CARTESIAN_POINT('Ctrl Pts',(-19.2183795709853,34.5848061097523,
-3.88050293760203));
#133749=CARTESIAN_POINT('Ctrl Pts',(-19.2081315535461,34.5832873770295,
-3.93105763546382));
#133750=CARTESIAN_POINT('Ctrl Pts',(-19.197689829383,34.5817692627118,-3.98155138620408));
#133751=CARTESIAN_POINT('Ctrl Pts',(-19.1870553386336,34.5802517652493,
-4.03198273437139));
#133752=CARTESIAN_POINT('Ctrl Pts',(-19.1657863571349,34.5772167703242,
-4.1328454307052));
#133753=CARTESIAN_POINT('Ctrl Pts',(-19.1437463097604,34.5741842430563,
-4.23345851702938));
#133754=CARTESIAN_POINT('Ctrl Pts',(-19.120942682036,34.5711541730248,-4.33381044586043));
#133755=CARTESIAN_POINT('Ctrl Pts',(-19.0753354265871,34.5650940329619,
-4.53451430352253));
#133756=CARTESIAN_POINT('Ctrl Pts',(-19.0266738498468,34.559043722997,-4.73417353561165));
#133757=CARTESIAN_POINT('Ctrl Pts',(-18.9750175419862,34.5530031626691,
-4.93269652364345));
#133758=CARTESIAN_POINT('Ctrl Pts',(-18.9161722998694,34.5461219462264,
-5.15884767110847));
#133759=CARTESIAN_POINT('Ctrl Pts',(-18.8534477322265,34.5392464927185,
-5.38352698823521));
#133760=CARTESIAN_POINT('Ctrl Pts',(-18.7869154137617,34.532391466955,-5.60659832844562));
#133761=CARTESIAN_POINT('Ctrl Pts',(-18.7366391746721,34.5272113541588,
-5.77516585011385));
#133762=CARTESIAN_POINT('Ctrl Pts',(-18.6841885564287,34.5220428541913,
-5.94281541064729));
#133763=CARTESIAN_POINT('Ctrl Pts',(-18.6296105771601,34.5168763855338,
-6.10949404787551));
#133764=CARTESIAN_POINT('Ctrl Pts',(-18.4865801061478,34.5033368141636,
-6.54630252466206));
#133765=CARTESIAN_POINT('Ctrl Pts',(-18.3289032968315,34.4898468117446,
-6.97642937457768));
#133766=CARTESIAN_POINT('Ctrl Pts',(-18.1572324003224,34.47640755796,-7.39891080197008));
#133767=CARTESIAN_POINT('Ctrl Pts',(-18.136107986935,34.4747538335469,-7.45089790346618));
#133768=CARTESIAN_POINT('Ctrl Pts',(-18.1147716820265,34.4731008913394,
-7.50276920949034));
#133769=CARTESIAN_POINT('Ctrl Pts',(-18.0932246648368,34.4714487304957,
-7.55452302838235));
#133770=CARTESIAN_POINT('Ctrl Pts',(-18.0657774877402,34.4693441630341,
-7.62044845184353));
#133771=CARTESIAN_POINT('Ctrl Pts',(-18.0379884018225,34.4672408634391,
-7.68618323560895));
#133772=CARTESIAN_POINT('Ctrl Pts',(-18.009859831258,34.4651388299705,-7.75172390763843));
#133773=CARTESIAN_POINT('Ctrl Pts',(-17.8795288826341,34.4553992658725,
-8.05540012678595));
#133774=CARTESIAN_POINT('Ctrl Pts',(-17.741909568954,34.4456866652709,-8.35490953397171));
#133775=CARTESIAN_POINT('Ctrl Pts',(-17.5972449931191,34.4360027113825,
-8.64989978232216));
#133776=CARTESIAN_POINT('Ctrl Pts',(-17.4065081543122,34.4232346460758,
-9.03883748268498));
#133777=CARTESIAN_POINT('Ctrl Pts',(-17.2035236559174,34.4105158076067,
-9.41992080936991));
#133778=CARTESIAN_POINT('Ctrl Pts',(-16.9888349864658,34.3978479498756,
-9.79238610861979));
#133779=CARTESIAN_POINT('Ctrl Pts',(-16.7938327464846,34.3863417039259,
-10.1306972447153));
#133780=CARTESIAN_POINT('Ctrl Pts',(-16.5891749469568,34.3748775214395,
-10.4618998432441));
#133781=CARTESIAN_POINT('Ctrl Pts',(-16.3755571149315,34.3634541341819,
-10.7856177229057));
#133782=CARTESIAN_POINT('Ctrl Pts',(-16.3415145022842,34.361633677791,-10.8372061239294));
#133783=CARTESIAN_POINT('Ctrl Pts',(-16.3072442437394,34.3598142582675,
-10.8886045543786));
#133784=CARTESIAN_POINT('Ctrl Pts',(-16.2727490451315,34.3579958702525,
-10.9398116180716));
#133785=CARTESIAN_POINT('Ctrl Pts',(-16.0475220906853,34.3461232035868,
-11.2741541198437));
#133786=CARTESIAN_POINT('Ctrl Pts',(-15.8127100640445,34.3342945224222,
-11.6003333574447));
#133787=CARTESIAN_POINT('Ctrl Pts',(-15.5690671154582,34.3225083389834,
-11.9179536520851));
#133788=CARTESIAN_POINT('Ctrl Pts',(-15.5400588849849,34.3211050710966,
-11.9557696560508));
#133789=CARTESIAN_POINT('Ctrl Pts',(-15.5109254140818,34.3197024015965,
-11.993464404859));
#133790=CARTESIAN_POINT('Ctrl Pts',(-15.4816679270517,34.3183003242417,
-12.0310372872821));
#133791=CARTESIAN_POINT('Ctrl Pts',(-15.4024057957617,34.3145019242201,
-12.132826847558));
#133792=CARTESIAN_POINT('Ctrl Pts',(-15.3222337383171,34.31070785441,-12.2337216915939));
#133793=CARTESIAN_POINT('Ctrl Pts',(-15.2411763815386,34.3069181061477,
-12.3337091009077));
#133794=CARTESIAN_POINT('Ctrl Pts',(-15.0752832301354,34.299161952885,-12.5383447699071));
#133795=CARTESIAN_POINT('Ctrl Pts',(-14.9056821727028,34.2914239010069,
-12.7391792587519));
#133796=CARTESIAN_POINT('Ctrl Pts',(-14.7325809580561,34.2837038762268,
-12.9361067388103));
#133797=CARTESIAN_POINT('Ctrl Pts',(-14.69552712188,34.2820513370805,-12.9782607964785));
#133798=CARTESIAN_POINT('Ctrl Pts',(-14.658312851923,34.280399612977,-13.020235902133));
#133799=CARTESIAN_POINT('Ctrl Pts',(-14.6209401213678,34.278748691465,-13.0620310978627));
#133800=CARTESIAN_POINT('Ctrl Pts',(-14.3936959470948,34.2687102947457,
-13.3161659871539));
#133801=CARTESIAN_POINT('Ctrl Pts',(-14.1606004249841,34.2586954659259,
-13.5636511448454));
#133802=CARTESIAN_POINT('Ctrl Pts',(-13.9220857153141,34.248720809393,-13.8042524893811));
#133803=CARTESIAN_POINT('Ctrl Pts',(-13.8471905336103,34.2455887018827,
-13.8798028881054));
#133804=CARTESIAN_POINT('Ctrl Pts',(-13.7717608563559,34.2424605110087,
-13.9546747629978));
#133805=CARTESIAN_POINT('Ctrl Pts',(-13.6958124120974,34.239333206568,-14.0288638886563));
#133806=CARTESIAN_POINT('Ctrl Pts',(-13.4213360046714,34.2280311806188,
-14.296982148084));
#133807=CARTESIAN_POINT('Ctrl Pts',(-13.1400661298293,34.216767871996,-14.5561599232749));
#133808=CARTESIAN_POINT('Ctrl Pts',(-12.8526239715713,34.2055438940051,
-14.8060993393831));
#133809=CARTESIAN_POINT('Ctrl Pts',(-12.8050050495256,34.203684480841,-14.84750539354));
#133810=CARTESIAN_POINT('Ctrl Pts',(-12.757216684573,34.2018261470922,-14.8886579461534));
#133811=CARTESIAN_POINT('Ctrl Pts',(-12.7092616456911,34.1999688955471,
-14.9295556931172));
#133812=CARTESIAN_POINT('Ctrl Pts',(-12.5405033928739,34.1934330542026,
-15.0734786777023));
#133813=CARTESIAN_POINT('Ctrl Pts',(-12.3696820595522,34.1869106906086,
-15.2142452454212));
#133814=CARTESIAN_POINT('Ctrl Pts',(-12.196914921683,34.1804019107509,-15.3518014051094));
#133815=CARTESIAN_POINT('Ctrl Pts',(-12.0228661161106,34.1738448457098,
-15.4903780209412));
#133816=CARTESIAN_POINT('Ctrl Pts',(-11.8468425058417,34.1673015531913,
-15.6256963901764));
#133817=CARTESIAN_POINT('Ctrl Pts',(-11.6689649254965,34.1607726726878,
-15.7577002803259));
#133818=CARTESIAN_POINT('Ctrl Pts',(-11.3124815018374,34.1476881812639,
-16.0222485084135));
#133819=CARTESIAN_POINT('Ctrl Pts',(-10.9485508475562,34.1346608987033,
-16.2734856359683));
#133820=CARTESIAN_POINT('Ctrl Pts',(-10.5781046064846,34.1216927055394,
-16.5109982840531));
#133821=CARTESIAN_POINT('Ctrl Pts',(-10.4817024014632,34.1183179583358,
-16.5728068286063));
#133822=CARTESIAN_POINT('Ctrl Pts',(-10.384858761423,34.1149472117386,-16.6336861164652));
#133823=CARTESIAN_POINT('Ctrl Pts',(-10.2875897028996,34.1115804968879,
-16.6936292389467));
#133824=CARTESIAN_POINT('Ctrl Pts',(-9.9614128664818,34.1002907361377,-16.8946392862612));
#133825=CARTESIAN_POINT('Ctrl Pts',(-9.6304540899715,34.0890463113119,-17.0851219371121));
#133826=CARTESIAN_POINT('Ctrl Pts',(-9.29547407593808,34.077846034183,-17.2651026133343));
#133827=CARTESIAN_POINT('Ctrl Pts',(-9.24636253365929,34.0762039574599,
-17.2914896460508));
#133828=CARTESIAN_POINT('Ctrl Pts',(-9.19716444166927,34.0745628294546,
-17.3176509892165));
#133829=CARTESIAN_POINT('Ctrl Pts',(-9.14788207861988,34.0729226454006,
-17.3435867679664));
#133830=CARTESIAN_POINT('Ctrl Pts',(-8.80667930593649,34.0615669531756,
-17.5231512018451));
#133831=CARTESIAN_POINT('Ctrl Pts',(-8.46144269614649,34.0502565398629,
-17.6919012596095));
#133832=CARTESIAN_POINT('Ctrl Pts',(-8.11293107805412,34.0389901727437,
-17.8498731026765));
#133833=CARTESIAN_POINT('Ctrl Pts',(-8.09447740766841,34.0383936192445,
-17.8582377027956));
#133834=CARTESIAN_POINT('Ctrl Pts',(-8.07601453988513,34.037797188451,-17.8665720902501));
#133835=CARTESIAN_POINT('Ctrl Pts',(-8.05754258222736,34.0372008798922,
-17.8748762723991));
#133836=CARTESIAN_POINT('Ctrl Pts',(-8.02892599310476,34.036277084086,-17.8877410360022));
#133837=CARTESIAN_POINT('Ctrl Pts',(-8.00028758854537,34.0353535816681,
-17.9005333070118));
#133838=CARTESIAN_POINT('Ctrl Pts',(-7.97162776587968,34.0344303707184,
-17.91325311362));
#133839=CARTESIAN_POINT('Ctrl Pts',(-7.61923811326673,34.0230789401927,
-18.0696507398115));
#133840=CARTESIAN_POINT('Ctrl Pts',(-7.26361615676108,34.0117714181234,
-18.2150913060237));
#133841=CARTESIAN_POINT('Ctrl Pts',(-6.90550394100003,34.0005075160987,
-18.3496199070826));
#133842=CARTESIAN_POINT('Ctrl Pts',(-6.85868787103484,33.9990349842998,
-18.3672068536381));
#133843=CARTESIAN_POINT('Ctrl Pts',(-6.81182915293518,33.9975631889711,
-18.3846073475631));
#133844=CARTESIAN_POINT('Ctrl Pts',(-6.76492936451189,33.9960921208932,
-18.4018215214261));
#133845=CARTESIAN_POINT('Ctrl Pts',(-6.4338348778289,33.9857069454691,-18.5233469749617));
#133846=CARTESIAN_POINT('Ctrl Pts',(-6.10069885294756,33.9753540462441,
-18.6355894203308));
#133847=CARTESIAN_POINT('Ctrl Pts',(-5.7660751950112,33.9650451994415,-18.7385781961678));
#133848=CARTESIAN_POINT('Ctrl Pts',(-5.68871129178521,33.9626618275325,
-18.7623888667473));
#133849=CARTESIAN_POINT('Ctrl Pts',(-5.61126769718837,33.9602807811433,
-18.7857049900701));
#133850=CARTESIAN_POINT('Ctrl Pts',(-5.53375150576712,33.9579006445857,
-18.8085285964805));
#133851=CARTESIAN_POINT('Ctrl Pts',(-5.11783973023621,33.9451300633234,
-18.9309882593215));
#133852=CARTESIAN_POINT('Ctrl Pts',(-4.69983533342892,33.932415869421,-19.03923635022));
#133853=CARTESIAN_POINT('Ctrl Pts',(-4.28074146672309,33.9197589029504,
-19.1333662141129));
#133854=CARTESIAN_POINT('Ctrl Pts',(-4.0149344138358,33.9117313195775,-19.1930673543531));
#133855=CARTESIAN_POINT('Ctrl Pts',(-3.74868928546766,33.9037267972301,
-19.2470892649674));
#133856=CARTESIAN_POINT('Ctrl Pts',(-3.48224836708154,33.8957456137739,
-19.2954586884569));
#133857=CARTESIAN_POINT('Ctrl Pts',(-3.32675498903057,33.8910878412968,
-19.3236868040868));
#133858=CARTESIAN_POINT('Ctrl Pts',(-3.17119495905905,33.8864380346593,
-19.3499897508848));
#133859=CARTESIAN_POINT('Ctrl Pts',(-3.0156167098612,33.8817964414039,-19.3743727142968));
#133860=CARTESIAN_POINT('Ctrl Pts',(-2.59062256780019,33.8691169701181,
-19.4409798182438));
#133861=CARTESIAN_POINT('Ctrl Pts',(-2.16549156781951,33.8564982452749,
-19.4932599312723));
#133862=CARTESIAN_POINT('Ctrl Pts',(-1.74115723579037,33.8439419642861,
-19.531333005648));
#133863=CARTESIAN_POINT('Ctrl Pts',(-1.53074172187894,33.837715656119,-19.5502123771866));
#133864=CARTESIAN_POINT('Ctrl Pts',(-1.32052133439991,33.831504699417,-19.5655985794157));
#133865=CARTESIAN_POINT('Ctrl Pts',(-1.11060546525182,33.8253092856143,
-19.5775073389605));
#133866=CARTESIAN_POINT('Ctrl Pts',(-0.736462617650889,33.8142669105352,
-19.5987328767227));
#133867=CARTESIAN_POINT('Ctrl Pts',(-0.363288617772213,33.80327389545,-19.608912271053));
#133868=CARTESIAN_POINT('Ctrl Pts',(0.00830155274550881,33.7923291387474,
-19.6084400214402));
#133869=CARTESIAN_POINT('Ctrl Pts',(0.057670133456606,33.7908750445665,
-19.6083772794869));
#133870=CARTESIAN_POINT('Ctrl Pts',(0.107010857533675,33.7894218011769,
-19.6081265122174));
#133871=CARTESIAN_POINT('Ctrl Pts',(0.156322373763738,33.7879694045413,
-19.6076886325524));
#133872=CARTESIAN_POINT('Ctrl Pts',(0.533210215765344,33.7768687393102,
-19.6043419189524));
#133873=CARTESIAN_POINT('Ctrl Pts',(0.90838596544504,33.7658175993129,-19.5900656942581));
#133874=CARTESIAN_POINT('Ctrl Pts',(1.28124376454704,33.7548148931335,-19.5652631765289));
#133875=CARTESIAN_POINT('Ctrl Pts',(1.31567365680993,33.7537988972518,-19.5629728985319));
#133876=CARTESIAN_POINT('Ctrl Pts',(1.35008383302878,33.7527833117816,-19.5605928596144));
#133877=CARTESIAN_POINT('Ctrl Pts',(1.3844738456242,33.7517681341607,-19.5581233734311));
#133878=CARTESIAN_POINT('Ctrl Pts',(1.39533714993409,33.7514474543298,-19.557343298698));
#133879=CARTESIAN_POINT('Ctrl Pts',(1.406198442274,33.7511268151949,-19.5565542985862));
#133880=CARTESIAN_POINT('Ctrl Pts',(1.41705770863783,33.7508062166681,-19.555756382965));
#133881=CARTESIAN_POINT('Ctrl Pts',(1.79297393397532,33.7397080278949,-19.5281348643082));
#133882=CARTESIAN_POINT('Ctrl Pts',(2.16645652413173,33.7286583289845,-19.4898307330554));
#133883=CARTESIAN_POINT('Ctrl Pts',(2.53691904416137,33.7176567849316,-19.441248215071));
#133884=CARTESIAN_POINT('Ctrl Pts',(2.58012563226288,33.7163736883789,-19.4355820957471));
#133885=CARTESIAN_POINT('Ctrl Pts',(2.62329121559088,33.7150912396657,-19.4297761590568));
#133886=CARTESIAN_POINT('Ctrl Pts',(2.66641492280102,33.7138094323123,-19.4238310391091));
#133887=CARTESIAN_POINT('Ctrl Pts',(3.03181365308875,33.702948335025,-19.3734564442329));
#133888=CARTESIAN_POINT('Ctrl Pts',(3.3942010164118,33.6921318003586,-19.3130916690561));
#133889=CARTESIAN_POINT('Ctrl Pts',(3.75304374170775,33.6813655155599,-19.2431111994608));
#133890=CARTESIAN_POINT('Ctrl Pts',(3.80187867362598,33.6799003310986,-19.2335875523938));
#133891=CARTESIAN_POINT('Ctrl Pts',(3.8506480465041,33.678436064372,-19.2238858101669));
#133892=CARTESIAN_POINT('Ctrl Pts',(3.89935065695781,33.6769723661765,-19.2140072833412));
#133893=CARTESIAN_POINT('Ctrl Pts',(4.30943396538991,33.6646478071237,-19.1308286010197));
#133894=CARTESIAN_POINT('Ctrl Pts',(4.71477210000269,33.6523842286447,-19.0350961740849));
#133895=CARTESIAN_POINT('Ctrl Pts',(5.11462177981844,33.6401823904446,-18.9273661780684));
#133896=CARTESIAN_POINT('Ctrl Pts',(5.43016799534834,33.6305531621098,-18.8423497474995));
#133897=CARTESIAN_POINT('Ctrl Pts',(5.74229619366692,33.6209623667395,-18.7498615925271));
#133898=CARTESIAN_POINT('Ctrl Pts',(6.05066606095997,33.6114105495353,-18.6501676515504));
#133899=CARTESIAN_POINT('Ctrl Pts',(6.13496501143635,33.6087993729878,-18.6229143577479));
#133900=CARTESIAN_POINT('Ctrl Pts',(6.21898308992722,33.6061911230906,-18.5951225595559));
#133901=CARTESIAN_POINT('Ctrl Pts',(6.30271332914956,33.6035858457664,-18.5667976789699));
#133902=CARTESIAN_POINT('Ctrl Pts',(6.69584568018221,33.5913534813414,-18.4338059784689));
#133903=CARTESIAN_POINT('Ctrl Pts',(7.08263282911409,33.5791863411868,-18.2890623150619));
#133904=CARTESIAN_POINT('Ctrl Pts',(7.46240529822712,33.5670859409874,-18.1331148013325));
#133905=CARTESIAN_POINT('Ctrl Pts',(7.75715186806958,33.557694656093,-18.0120818184664));
#133906=CARTESIAN_POINT('Ctrl Pts',(8.04767415552609,33.5483435685713,-17.884299877562));
#133907=CARTESIAN_POINT('Ctrl Pts',(8.33367942453692,33.5390333209004,-17.7500196667004));
#133908=CARTESIAN_POINT('Ctrl Pts',(8.66406502918923,33.5282783728643,-17.5949027738831));
#133909=CARTESIAN_POINT('Ctrl Pts',(8.98842334777049,33.5175778789929,-17.4311156351012));
#133910=CARTESIAN_POINT('Ctrl Pts',(9.3064479140666,33.5069308614081,-17.2592879511322));
#133911=CARTESIAN_POINT('Ctrl Pts',(9.35777407218416,33.5052125334361,-17.2315565875489));
#133912=CARTESIAN_POINT('Ctrl Pts',(9.40893537368594,33.5034955955719,-17.2036157094558));
#133913=CARTESIAN_POINT('Ctrl Pts',(9.45993066395488,33.5017800395795,-17.1754678662073));
#133914=CARTESIAN_POINT('Ctrl Pts',(9.78098153252071,33.4909794197866,-16.9982575890324));
#133915=CARTESIAN_POINT('Ctrl Pts',(10.0954474612129,33.4802337014719,-16.8128476048526));
#133916=CARTESIAN_POINT('Ctrl Pts',(10.4030382828999,33.4695418901266,-16.6198688274164));
#133917=CARTESIAN_POINT('Ctrl Pts',(10.4359583451663,33.4683975936443,-16.5992151767826));
#133918=CARTESIAN_POINT('Ctrl Pts',(10.4687997091714,33.4672539108217,-16.5784747926745));
#133919=CARTESIAN_POINT('Ctrl Pts',(10.5015620561479,33.4661108375084,-16.5576484215925));
#133920=CARTESIAN_POINT('Ctrl Pts',(10.8110769615618,33.4553119094371,-16.3608959642614));
#133921=CARTESIAN_POINT('Ctrl Pts',(11.1135351235833,33.4445672480626,-16.1564728503457));
#133922=CARTESIAN_POINT('Ctrl Pts',(11.4086651477333,33.4338765023846,-15.9450024343189));
#133923=CARTESIAN_POINT('Ctrl Pts',(11.4386160598549,33.4327915650414,-15.923541615939));
#133924=CARTESIAN_POINT('Ctrl Pts',(11.4684915458172,33.4317071774678,-15.9020081855469));
#133925=CARTESIAN_POINT('Ctrl Pts',(11.4982913526855,33.4306233354255,-15.8804027726129));
#133926=CARTESIAN_POINT('Ctrl Pts',(11.8017883928726,33.4195849131522,-15.6603617868948));
#133927=CARTESIAN_POINT('Ctrl Pts',(12.0974310863925,33.4086030683987,-15.4328584334466));
#133928=CARTESIAN_POINT('Ctrl Pts',(12.3849492640939,33.3976795993083,-15.1985487167358));
#133929=CARTESIAN_POINT('Ctrl Pts',(12.4057310769525,33.3968900510014,-15.1816128112478));
#133930=CARTESIAN_POINT('Ctrl Pts',(12.426470469074,33.3961008034487,-15.1646413296766));
#133931=CARTESIAN_POINT('Ctrl Pts',(12.4471673858312,33.395311800297,-15.1476345590554));
#133932=CARTESIAN_POINT('Ctrl Pts',(12.7663732288114,33.3831431077768,-14.8853413577942));
#133933=CARTESIAN_POINT('Ctrl Pts',(13.0754607659778,33.3710452261747,-14.6146494552401));
#133934=CARTESIAN_POINT('Ctrl Pts',(13.3741018383558,33.3590189098019,-14.3364250646152));
#133935=CARTESIAN_POINT('Ctrl Pts',(13.6435322213382,33.3481689118414,-14.0854143663069));
#133936=CARTESIAN_POINT('Ctrl Pts',(13.9044601297089,33.3373771173274,-13.8282724312481));
#133937=CARTESIAN_POINT('Ctrl Pts',(14.156674655406,33.3266442698836,-13.5656049585279));
#133938=CARTESIAN_POINT('Ctrl Pts',(14.1776345739701,33.3257523323246,-13.5437763631192));
#133939=CARTESIAN_POINT('Ctrl Pts',(14.1985343168324,33.324860804452,-13.5219096037269));
#133940=CARTESIAN_POINT('Ctrl Pts',(14.2193737634909,33.3239696881889,-13.5000050262258));
#133941=CARTESIAN_POINT('Ctrl Pts',(14.5004994653863,33.3119484628158,-13.2045106292001));
#133942=CARTESIAN_POINT('Ctrl Pts',(14.7706516828783,33.3000020801684,-12.9021344612956));
#133943=CARTESIAN_POINT('Ctrl Pts',(15.0295740091659,33.2881319635223,-12.5936885115302));
#133944=CARTESIAN_POINT('Ctrl Pts',(15.2884963354537,33.2762618468761,-12.2852425617645));
#133945=CARTESIAN_POINT('Ctrl Pts',(15.5361888735293,33.2644679956075,-11.9707267054188));
#133946=CARTESIAN_POINT('Ctrl Pts',(15.7724351162904,33.2527516702845,-11.6509132225047));
#133947=CARTESIAN_POINT('Ctrl Pts',(15.982208848248,33.2423482147242,-11.3669363555832));
#133948=CARTESIAN_POINT('Ctrl Pts',(16.182959539987,33.2320058419103,-11.0787828741484));
#133949=CARTESIAN_POINT('Ctrl Pts',(16.3747608130058,33.2217236372408,-10.7871162465833));
#133950=CARTESIAN_POINT('Ctrl Pts',(16.3934987241031,33.2207191233815,-10.7586220491709));
#133951=CARTESIAN_POINT('Ctrl Pts',(16.4121512430043,33.2197151821797,-10.7300942743194));
#133952=CARTESIAN_POINT('Ctrl Pts',(16.4307184526841,33.2187118116081,-10.7015335099389));
#133953=CARTESIAN_POINT('Ctrl Pts',(16.6239388576296,33.2082701959043,-10.4043147810976));
#133954=CARTESIAN_POINT('Ctrl Pts',(16.8079181782336,33.1978905277076,-10.103528605837));
#133955=CARTESIAN_POINT('Ctrl Pts',(16.9827459631663,33.1875719685948,-9.79983165226983));
#133956=CARTESIAN_POINT('Ctrl Pts',(16.9987264982993,33.1866287770049,-9.77207153485976));
#133957=CARTESIAN_POINT('Ctrl Pts',(17.0146305895199,33.1856860930431,-9.74428705582912));
#133958=CARTESIAN_POINT('Ctrl Pts',(17.0304583168287,33.1847439141914,-9.71647869183446));
#133959=CARTESIAN_POINT('Ctrl Pts',(17.054713793602,33.183300055777,-9.6738632794118));
#133960=CARTESIAN_POINT('Ctrl Pts',(17.0787899393272,33.1818573740484,-9.63119178432195));
#133961=CARTESIAN_POINT('Ctrl Pts',(17.1026869969385,33.1804158741922,-9.58846596983511));
#133962=CARTESIAN_POINT('Ctrl Pts',(17.2662739496998,33.1705481083477,-9.29598704168291));
#133963=CARTESIAN_POINT('Ctrl Pts',(17.4214668283735,33.16073613752,-9.00096648703719));
#133964=CARTESIAN_POINT('Ctrl Pts',(17.5683572138411,33.1509788511749,-8.70394313894441));
#133965=CARTESIAN_POINT('Ctrl Pts',(17.7249154982992,33.1405793685519,-8.38737057584999));
#133966=CARTESIAN_POINT('Ctrl Pts',(17.8720420533435,33.1302421524989,-8.06852335268288));
#133967=CARTESIAN_POINT('Ctrl Pts',(18.0098553358284,33.1199671771602,-7.74802021833213));
#133968=CARTESIAN_POINT('Ctrl Pts',(18.0212868775738,33.1191148731776,-7.72143464621727));
#133969=CARTESIAN_POINT('Ctrl Pts',(18.0326543539341,33.1182629927674,-7.69483764889093));
#133970=CARTESIAN_POINT('Ctrl Pts',(18.0439578408128,33.117411533323,-7.6682295624247));
#133971=CARTESIAN_POINT('Ctrl Pts',(18.05912463746,33.1162690617667,-7.63252735469579));
#133972=CARTESIAN_POINT('Ctrl Pts',(18.0741763270602,33.1151272241229,-7.59680529885998));
#133973=CARTESIAN_POINT('Ctrl Pts',(18.0891129297424,33.1139861824939,-7.56106412748171));
#133974=CARTESIAN_POINT('Ctrl Pts',(18.220567165288,33.1039440893716,-7.24651278933595));
#133975=CARTESIAN_POINT('Ctrl Pts',(18.3431075222733,33.0939635185751,-6.93048161651446));
#133976=CARTESIAN_POINT('Ctrl Pts',(18.4568591914774,33.0840417050106,-6.61351401306946));
#133977=CARTESIAN_POINT('Ctrl Pts',(18.5849369900649,33.0728703169489,-6.25662682928702));
#133978=CARTESIAN_POINT('Ctrl Pts',(18.7018716450001,33.0617748291871,-5.89855197096504));
#133979=CARTESIAN_POINT('Ctrl Pts',(18.8078518223008,33.0507559329576,-5.5400115599518));
#133980=CARTESIAN_POINT('Ctrl Pts',(18.8314708381472,33.0483002333042,-5.46010631856619));
#133981=CARTESIAN_POINT('Ctrl Pts',(18.8545457558593,33.0458483728125,-5.38017787076641));
#133982=CARTESIAN_POINT('Ctrl Pts',(18.8770788166006,33.0434003377674,-5.30023373575934));
#133983=CARTESIAN_POINT('Ctrl Pts',(18.9563229481322,33.0347911029484,-5.01908668598957));
#133984=CARTESIAN_POINT('Ctrl Pts',(19.0288655283757,33.0262289579989,-4.73774615909765));
#133985=CARTESIAN_POINT('Ctrl Pts',(19.0948033461833,33.0177150753031,-4.45653459240755));
#133986=CARTESIAN_POINT('Ctrl Pts',(19.180311443778,33.0066742805564,-4.09185970796653));
#133987=CARTESIAN_POINT('Ctrl Pts',(19.2547126436892,32.995714247686,-3.72740232049059));
#133988=CARTESIAN_POINT('Ctrl Pts',(19.3182325672757,32.9848359991985,-3.36381747045068));
#133989=CARTESIAN_POINT('Ctrl Pts',(19.3349501912673,32.9819729846097,-3.26812663096571));
#133990=CARTESIAN_POINT('Ctrl Pts',(19.3509141692838,32.9791156342926,-3.17249596403761));
#133991=CARTESIAN_POINT('Ctrl Pts',(19.3661287679573,32.9762639653782,-3.07693684672646));
#133992=CARTESIAN_POINT('Ctrl Pts',(19.3836017123794,32.9729890152122,-2.96719362039327));
#133993=CARTESIAN_POINT('Ctrl Pts',(19.4000863106839,32.9697215589218,-2.85754467568196));
#133994=CARTESIAN_POINT('Ctrl Pts',(19.415589068736,32.9664616695536,-2.74800689188143));
#133995=CARTESIAN_POINT('Ctrl Pts',(19.4630504836963,32.9564815768818,-2.41265893680637));
#133996=CARTESIAN_POINT('Ctrl Pts',(19.5013102691372,32.9465723674153,-2.07835570653466));
#133997=CARTESIAN_POINT('Ctrl Pts',(19.5307776855803,32.9367346071238,-1.74558979781516));
#133998=CARTESIAN_POINT('Ctrl Pts',(19.5331646625864,32.9359377097218,-1.71863444616249));
#133999=CARTESIAN_POINT('Ctrl Pts',(19.5354939451453,32.9351412795863,-1.6916891466307));
#134000=CARTESIAN_POINT('Ctrl Pts',(19.5377657494836,32.9343453161349,-1.66475414254802));
#134001=CARTESIAN_POINT('Ctrl Pts',(19.5663082846932,32.9243449765574,-1.32634766562113));
#134002=CARTESIAN_POINT('Ctrl Pts',(19.5857782920389,32.9144185366627,-0.989571923925334));
#134003=CARTESIAN_POINT('Ctrl Pts',(19.5965971363318,32.9045666786749,-0.654902980844304));
#134004=CARTESIAN_POINT('Ctrl Pts',(19.5973877045789,32.9038467712718,-0.630447629374228));
#134005=CARTESIAN_POINT('Ctrl Pts',(19.5981320764293,32.9031272600076,-0.60600349913451));
#134006=CARTESIAN_POINT('Ctrl Pts',(19.5988304153313,32.9024081441177,-0.581570762522674));
#134007=CARTESIAN_POINT('Ctrl Pts',(19.6011156829898,32.9000548851462,-0.501616255281505));
#134008=CARTESIAN_POINT('Ctrl Pts',(19.6029079750842,32.8977058780756,-0.421783876747888));
#134009=CARTESIAN_POINT('Ctrl Pts',(19.604212965383,32.895361132329,-0.342079812749157));
#134010=CARTESIAN_POINT('Ctrl Pts',(19.6060841835146,32.891999014803,-0.227792610881097));
#134011=CARTESIAN_POINT('Ctrl Pts',(19.6069534860333,32.8886456626117,-0.113769266668332));
#134012=CARTESIAN_POINT('Ctrl Pts',(19.6068375605079,32.8853010365816,-2.73034067831134E-5));
#134013=CARTESIAN_POINT('Origin',(19.0108419203866,32.078123630505,-0.000265351071338763));
#134014=CARTESIAN_POINT('Ctrl Pts',(19.8820073424491,53.821544969418,-2.16928191602616));
#134015=CARTESIAN_POINT('Ctrl Pts',(20.2403878266278,53.7261258383497,1.11536419898067));
#134016=CARTESIAN_POINT('Ctrl Pts',(19.2977258817799,53.5352875762131,7.862446838433));
#134017=CARTESIAN_POINT('Ctrl Pts',(13.2349771453021,53.2490301830083,16.0945758582511));
#134018=CARTESIAN_POINT('Ctrl Pts',(3.98895985911872,52.9627727898034,20.4519269388781));
#134019=CARTESIAN_POINT('Ctrl Pts',(-6.21786348587658,52.6765153965986,
19.888236795207));
#134020=CARTESIAN_POINT('Ctrl Pts',(-14.9279158256557,52.3902580033937,
14.537999999531));
#134021=CARTESIAN_POINT('Ctrl Pts',(-20.045736203214,52.1040006101888,5.68934654234333));
#134022=CARTESIAN_POINT('Ctrl Pts',(-20.3393868308067,51.817743216984,-4.52856154235348));
#134023=CARTESIAN_POINT('Ctrl Pts',(-15.7383604639993,51.5314858237791,
-13.6566096593071));
#134024=CARTESIAN_POINT('Ctrl Pts',(-7.34982640864742,51.2452284305742,
-19.4981807774226));
#134025=CARTESIAN_POINT('Ctrl Pts',(2.80745052177426,50.9589710373694,-20.6474474972582));
#134026=CARTESIAN_POINT('Ctrl Pts',(12.2891133786279,50.6727136441645,-16.8278540612233));
#134027=CARTESIAN_POINT('Ctrl Pts',(18.8133631066116,50.3864562509596,-8.95858708332568));
#134028=CARTESIAN_POINT('Ctrl Pts',(20.8101257735013,50.1001988577548,1.06658752644008));
#134029=CARTESIAN_POINT('Ctrl Pts',(17.7988722514172,49.8139414645499,10.8350856297505));
#134030=CARTESIAN_POINT('Ctrl Pts',(10.5042704662739,49.5276840713451,17.9960894921171));
#134031=CARTESIAN_POINT('Ctrl Pts',(0.681786216666451,49.2414266781402,
20.8262839730875));
#134032=CARTESIAN_POINT('Ctrl Pts',(-9.30477169572559,48.9551692849353,
18.6445745098069));
#134033=CARTESIAN_POINT('Ctrl Pts',(-17.0521101697573,48.6689118917304,
11.9759957730524));
#134034=CARTESIAN_POINT('Ctrl Pts',(-20.6958103178614,48.3826544985256,
2.42535992701889));
#134035=CARTESIAN_POINT('Ctrl Pts',(-19.359005486928,48.0963971053207,-7.70894559807845));
#134036=CARTESIAN_POINT('Ctrl Pts',(-13.3634015007096,47.8101397121159,
-15.9880716776504));
#134037=CARTESIAN_POINT('Ctrl Pts',(-4.1518573410364,47.523882318911,-20.4196233129981));
#134038=CARTESIAN_POINT('Ctrl Pts',(6.05884297319152,47.2376249257061,-19.9371351370522));
#134039=CARTESIAN_POINT('Ctrl Pts',(14.8114656749303,46.9513675325013,-14.6567192847322));
#134040=CARTESIAN_POINT('Ctrl Pts',(19.9996674816747,46.6651101392964,-5.84912269164975));
#134041=CARTESIAN_POINT('Ctrl Pts',(20.374893027917,46.3788527460916,4.36608173732295));
#134042=CARTESIAN_POINT('Ctrl Pts',(15.8468432303678,46.0925953528867,13.5305763095714));
#134043=CARTESIAN_POINT('Ctrl Pts',(7.50520601496996,45.8063379596818,19.438899616745));
#134044=CARTESIAN_POINT('Ctrl Pts',(-2.64258014820977,45.520080566477,20.6691970283572));
#134045=CARTESIAN_POINT('Ctrl Pts',(-12.1544219622848,45.2338231732721,
16.9253940101766));
#134046=CARTESIAN_POINT('Ctrl Pts',(-18.7412679275207,44.9475657800673,
9.108447293899));
#134047=CARTESIAN_POINT('Ctrl Pts',(-20.8179750264325,44.6613083868624,
-0.900472895620681));
#134048=CARTESIAN_POINT('Ctrl Pts',(-17.884777851626,44.3750509936575,-10.6926917488013));
#134049=CARTESIAN_POINT('Ctrl Pts',(-10.6475585574948,44.0887936004527,
-17.9116842424607));
#134050=CARTESIAN_POINT('Ctrl Pts',(-0.847974333339582,43.8025362072478,
-20.8201795181237));
#134051=CARTESIAN_POINT('Ctrl Pts',(9.15567730040773,43.5162788140429,-18.7182400029409));
#134052=CARTESIAN_POINT('Ctrl Pts',(16.9559894269339,43.2300214208381,-12.1117033562832));
#134053=CARTESIAN_POINT('Ctrl Pts',(20.6757949822289,42.9437640276332,-2.59045121354171));
#134054=CARTESIAN_POINT('Ctrl Pts',(19.419912291552,42.6575066344284,7.55420030349533));
#134055=CARTESIAN_POINT('Ctrl Pts',(13.4905730585786,42.3712492412235,15.8809122593148));
#134056=CARTESIAN_POINT('Ctrl Pts',(4.31468945540376,42.0849918480186,20.3858379896517));
#134057=CARTESIAN_POINT('Ctrl Pts',(-5.89953630712805,41.7987344548138,
19.9848544402449));
#134058=CARTESIAN_POINT('Ctrl Pts',(-14.6940220555376,41.5124770616089,
14.774459430662));
#134059=CARTESIAN_POINT('Ctrl Pts',(-19.9523500460165,41.2262196684041,
6.00854918246701));
#134060=CARTESIAN_POINT('Ctrl Pts',(-20.4090888502606,40.9399622751992,
-4.20333533507233));
#134061=CARTESIAN_POINT('Ctrl Pts',(-15.9543229897254,40.6537048819943,
-13.4036753756729));
#134062=CARTESIAN_POINT('Ctrl Pts',(-7.66010440485056,40.3674474887894,
-19.3783832180006));
#134063=CARTESIAN_POINT('Ctrl Pts',(2.47753986125739,40.0811900955846,-20.6896286064491));
#134064=CARTESIAN_POINT('Ctrl Pts',(12.0189571877377,39.7949327023797,-17.0218566483267));
#134065=CARTESIAN_POINT('Ctrl Pts',(18.6679786445941,39.5086753091749,-9.2577269867916));
#134066=CARTESIAN_POINT('Ctrl Pts',(20.8244985072942,39.22241791597,0.734300726175558));
#134067=CARTESIAN_POINT('Ctrl Pts',(17.9695442022656,38.9361605227651,10.5496169029902));
#134068=CARTESIAN_POINT('Ctrl Pts',(10.7901685170605,38.6499031295603,17.8261380845775));
#134069=CARTESIAN_POINT('Ctrl Pts',(1.01410841380438,38.3636457363554,20.8127489717504));
#134070=CARTESIAN_POINT('Ctrl Pts',(-9.00599973314126,38.0773883431505,
18.7907132500655));
#134071=CARTESIAN_POINT('Ctrl Pts',(-16.8587887004001,37.7911309499457,
12.2466395058538));
#134072=CARTESIAN_POINT('Ctrl Pts',(-20.6544627252655,37.5048735567408,
2.755377501811));
#134073=CARTESIAN_POINT('Ctrl Pts',(-19.4795821708997,37.218616163536,-7.39897385265149));
#134074=CARTESIAN_POINT('Ctrl Pts',(-13.6168853517054,36.9323587703311,
-15.7727413266484));
#134075=CARTESIAN_POINT('Ctrl Pts',(-4.47724674983148,36.6461013771262,
-20.350754217428));
#134076=CARTESIAN_POINT('Ctrl Pts',(5.73985387441771,36.3598439839214,-20.0313008311696));
#134077=CARTESIAN_POINT('Ctrl Pts',(14.5756425259481,36.0735865907165,-14.8912585416237));
#134078=CARTESIAN_POINT('Ctrl Pts',(19.9037617573727,35.7873291975117,-6.16759295568866));
#134079=CARTESIAN_POINT('Ctrl Pts',(20.4419847689168,35.5010718043067,4.04032118528911));
#134080=CARTESIAN_POINT('Ctrl Pts',(16.0607865048469,35.214814411102,13.2759207546086));
#134081=CARTESIAN_POINT('Ctrl Pts',(7.81451500183981,34.928557017897,19.31663245269));
#134082=CARTESIAN_POINT('Ctrl Pts',(-2.31234198500382,34.6422996246922,
20.7087425548943));
#134083=CARTESIAN_POINT('Ctrl Pts',(-11.8827264540091,34.3560422314873,
17.1172347629497));
#134084=CARTESIAN_POINT('Ctrl Pts',(-18.5935011792566,34.0697848382825,
9.40641769408437));
#134085=CARTESIAN_POINT('Ctrl Pts',(-20.8296939042377,33.7835274450776,
-0.568083127730236));
#134086=CARTESIAN_POINT('Ctrl Pts',(-18.053169379924,33.4972700518727,-10.4058674413083));
#134087=CARTESIAN_POINT('Ctrl Pts',(-10.9320844904538,33.2110126586679,
-17.7394618344255));
#134088=CARTESIAN_POINT('Ctrl Pts',(-1.18019128635757,32.924755265463,-20.8039821866797));
#134089=CARTESIAN_POINT('Ctrl Pts',(8.85577519774544,32.6384978722582,-18.8620107532233));
#134090=CARTESIAN_POINT('Ctrl Pts',(16.7604610803565,32.3522404790533,-12.380753581995));
#134091=CARTESIAN_POINT('Ctrl Pts',(20.631920675304,32.0659830858484,-2.92021204695652));
#134092=CARTESIAN_POINT('Ctrl Pts',(19.5378004203798,31.7797256926436,7.24344331131772));
#134093=CARTESIAN_POINT('Ctrl Pts',(13.7427536006617,31.4934682994387,15.663228133599));
#134094=CARTESIAN_POINT('Ctrl Pts',(4.63863664081453,31.2072109062338,20.3151013930523));
#134095=CARTESIAN_POINT('Ctrl Pts',(-2.17208337756648,31.0163726440973,
20.1543888637083));
#134096=CARTESIAN_POINT('Ctrl Pts',(-5.35555774979242,30.920953513029,19.2696134155576));
#134097=CARTESIAN_POINT('Ctrl Pts',(19.8820115013949,54.1584614715219,-2.16928236979955));
#134098=CARTESIAN_POINT('Ctrl Pts',(20.2404200279879,54.0630423404536,1.11562076089773));
#134099=CARTESIAN_POINT('Ctrl Pts',(19.2977476090681,53.872204078317,7.86230203860735));
#134100=CARTESIAN_POINT('Ctrl Pts',(13.2349968953451,53.5859466851121,16.0946702804306));
#134101=CARTESIAN_POINT('Ctrl Pts',(3.9889642372252,53.2996892919073,20.4519182804345));
#134102=CARTESIAN_POINT('Ctrl Pts',(-6.21787134703828,53.0134318987024,
19.8882816204818));
#134103=CARTESIAN_POINT('Ctrl Pts',(-14.9279361255252,52.7271745054975,
14.538010439239));
#134104=CARTESIAN_POINT('Ctrl Pts',(-20.0457630074307,52.4409171122927,
5.68935874865783));
#134105=CARTESIAN_POINT('Ctrl Pts',(-20.339414215557,52.1546597190878,-4.52856991705829));
#134106=CARTESIAN_POINT('Ctrl Pts',(-15.7383815746217,51.868402325883,-13.6566268542127));
#134107=CARTESIAN_POINT('Ctrl Pts',(-7.34983629758588,51.5821449326781,
-19.4982075475956));
#134108=CARTESIAN_POINT('Ctrl Pts',(2.80745430098556,51.2958875394732,-20.6474749436174));
#134109=CARTESIAN_POINT('Ctrl Pts',(12.2891298830392,51.0096301462684,-16.8278768122436));
#134110=CARTESIAN_POINT('Ctrl Pts',(18.8133883811959,50.7233727530635,-8.95859904457171));
#134111=CARTESIAN_POINT('Ctrl Pts',(20.8101537274206,50.4371153598586,1.06658892251173));
#134112=CARTESIAN_POINT('Ctrl Pts',(17.7988961617188,50.1508579666538,10.8351002033035));
#134113=CARTESIAN_POINT('Ctrl Pts',(10.5042845767493,49.8646005734489,17.9961136575923));
#134114=CARTESIAN_POINT('Ctrl Pts',(0.681787132658078,49.578343180244,20.8263119543556));
#134115=CARTESIAN_POINT('Ctrl Pts',(-9.30478419518998,49.2920857870392,
18.6445995533344));
#134116=CARTESIAN_POINT('Ctrl Pts',(-17.0521330763772,49.0058283938343,
11.9760118619666));
#134117=CARTESIAN_POINT('Ctrl Pts',(-20.6958381192294,48.7195710006295,
2.42536318449525));
#134118=CARTESIAN_POINT('Ctrl Pts',(-19.3590314924988,48.4333136074246,
-7.70895595345936));
#134119=CARTESIAN_POINT('Ctrl Pts',(-13.3634194522034,48.1470562142197,
-15.988093155093));
#134120=CARTESIAN_POINT('Ctrl Pts',(-4.15186291835875,47.8607988210149,
-20.4196507432648));
#134121=CARTESIAN_POINT('Ctrl Pts',(6.05885111223041,47.57454142781,-19.9371619192886));
#134122=CARTESIAN_POINT('Ctrl Pts',(14.8114855716522,47.2882840346051,-14.6567389735589));
#134123=CARTESIAN_POINT('Ctrl Pts',(19.9996943478753,47.0020266414003,-5.84913054897502));
#134124=CARTESIAN_POINT('Ctrl Pts',(20.3749203981706,46.7157692481955,4.36608760242662));
#134125=CARTESIAN_POINT('Ctrl Pts',(15.8468645179453,46.4295118549905,13.5305944856302));
#134126=CARTESIAN_POINT('Ctrl Pts',(7.50521609695625,46.1432544617857,19.4389257296494));
#134127=CARTESIAN_POINT('Ctrl Pts',(-2.64258369807324,45.8569970685808,
20.6692247939581));
#134128=CARTESIAN_POINT('Ctrl Pts',(-12.1544382897133,45.570739675376,16.9254167466066));
#134129=CARTESIAN_POINT('Ctrl Pts',(-18.7412931032727,45.2844822821711,
9.108459529571));
#134130=CARTESIAN_POINT('Ctrl Pts',(-20.8180029918923,44.9982248889663,
-0.900474105254988));
#134131=CARTESIAN_POINT('Ctrl Pts',(-17.8848018768271,44.7119674957614,
-10.6927061126403));
#134132=CARTESIAN_POINT('Ctrl Pts',(-10.6475728607049,44.4257101025565,
-17.911708303806));
#134133=CARTESIAN_POINT('Ctrl Pts',(-0.847975472450949,44.1394527093517,
-20.820207486545));
#134134=CARTESIAN_POINT('Ctrl Pts',(9.15568959952547,43.8531953161468,-18.7182651477586));
#134135=CARTESIAN_POINT('Ctrl Pts',(16.9560122044636,43.5669379229419,-12.1117196263264));
#134136=CARTESIAN_POINT('Ctrl Pts',(20.6758227566936,43.2806805297371,-2.59045469337867));
#134137=CARTESIAN_POINT('Ctrl Pts',(19.4199383789488,42.9944231365322,7.55421045129716));
#134138=CARTESIAN_POINT('Ctrl Pts',(13.4905911809021,42.7081657433273,15.8809335926583));
#134139=CARTESIAN_POINT('Ctrl Pts',(4.3146952514658,42.4219083501225,20.3858653746078));
#134140=CARTESIAN_POINT('Ctrl Pts',(-5.89954423216615,42.1356509569176,
19.9848812865469));
#134141=CARTESIAN_POINT('Ctrl Pts',(-14.6940417944931,41.8493935637127,
14.7744792776717));
#134142=CARTESIAN_POINT('Ctrl Pts',(-19.9523768486542,41.5631361705079,
6.00855725394566));
#134143=CARTESIAN_POINT('Ctrl Pts',(-20.4091162664505,41.276878777303,-4.20334098154878));
#134144=CARTESIAN_POINT('Ctrl Pts',(-15.9543444216839,40.9906213840982,
-13.4036933812639));
#134145=CARTESIAN_POINT('Ctrl Pts',(-7.66011469491681,40.7043639908933,
-19.3784092496101));
#134146=CARTESIAN_POINT('Ctrl Pts',(2.47754318941698,40.4181065976885,-20.6896563994971));
#134147=CARTESIAN_POINT('Ctrl Pts',(12.0189733331918,40.1318492044836,-17.0218795143378));
#134148=CARTESIAN_POINT('Ctrl Pts',(18.6680037218944,39.8455918112787,-9.25773942299597));
#134149=CARTESIAN_POINT('Ctrl Pts',(20.8245264815166,39.5593344180738,0.73430171258537));
#134150=CARTESIAN_POINT('Ctrl Pts',(17.9695683413372,39.273077024869,10.5496310746324));
#134151=CARTESIAN_POINT('Ctrl Pts',(10.7901830118409,38.9868196316641,17.8261620310055));
#134152=CARTESIAN_POINT('Ctrl Pts',(1.01410977609369,38.7005622384593,20.8127769301908));
#134153=CARTESIAN_POINT('Ctrl Pts',(-9.00601183120152,38.4143048452544,
18.7907384922372));
#134154=CARTESIAN_POINT('Ctrl Pts',(-16.8588113473383,38.1280474520496,
12.2466559571647));
#134155=CARTESIAN_POINT('Ctrl Pts',(-20.6544904711107,37.8417900588446,
2.75538120319177));
#134156=CARTESIAN_POINT('Ctrl Pts',(-19.4796083383799,37.5555326656399,
-7.39898379191856));
#134157=CARTESIAN_POINT('Ctrl Pts',(-13.616903643854,37.2692752724349,-15.7727625147105));
#134158=CARTESIAN_POINT('Ctrl Pts',(-4.47725276397187,36.9830178792301,
-20.3507815551993));
#134159=CARTESIAN_POINT('Ctrl Pts',(5.73986158437143,36.6967604860252,-20.0313277399755));
#134160=CARTESIAN_POINT('Ctrl Pts',(14.5756621070315,36.4105030928204,-14.8912785453127));
#134161=CARTESIAN_POINT('Ctrl Pts',(19.9037884924483,36.1242456996155,-6.16760124125568));
#134162=CARTESIAN_POINT('Ctrl Pts',(20.4420122338617,35.8379883064107,4.04032661365914));
#134163=CARTESIAN_POINT('Ctrl Pts',(16.0608080707293,35.5517309132058,13.2759385868384));
#134164=CARTESIAN_POINT('Ctrl Pts',(7.81452551743911,35.2654735200009,19.3166584048218));
#134165=CARTESIAN_POINT('Ctrl Pts',(-2.31234512731337,34.979216126796,20.7087703666995));
#134166=CARTESIAN_POINT('Ctrl Pts',(-11.8827423446293,34.6929587335912,
17.117257770866));
#134167=CARTESIAN_POINT('Ctrl Pts',(-18.5935262995725,34.4067013403863,
9.40643030258338));
#134168=CARTESIAN_POINT('Ctrl Pts',(-20.8297216005037,34.1204439471815,
-0.568083836190487));
#134169=CARTESIAN_POINT('Ctrl Pts',(-18.05319419883,33.8341865539766,-10.40588152872));
#134170=CARTESIAN_POINT('Ctrl Pts',(-10.9320980456048,33.5479291607717,
-17.7394854475793));
#134171=CARTESIAN_POINT('Ctrl Pts',(-1.18019512287958,33.2616717675669,
-20.8040105652159));
#134172=CARTESIAN_POINT('Ctrl Pts',(8.8557915775431,32.975414374362,-18.8620352310169));
#134173=CARTESIAN_POINT('Ctrl Pts',(16.7604746650741,32.6891569811571,-12.3807719266849));
#134174=CARTESIAN_POINT('Ctrl Pts',(20.6319661818237,32.4028995879523,-2.92021255664697));
#134175=CARTESIAN_POINT('Ctrl Pts',(19.5377911679566,32.1166421947474,7.24344623178439));
#134176=CARTESIAN_POINT('Ctrl Pts',(13.7428435868346,31.8303848015426,15.6632628913445));
#134177=CARTESIAN_POINT('Ctrl Pts',(4.63849023324772,31.5441274083377,20.315099421013));
#134178=CARTESIAN_POINT('Ctrl Pts',(-2.17183539860553,31.3532891462011,
20.154462126112));
#134179=CARTESIAN_POINT('Ctrl Pts',(-5.35555887007539,31.2578700151328,
19.269617446402));
#134180=CARTESIAN_POINT('Ctrl Pts',(19.7370416654085,54.4928922913407,-2.15346503112956));
#134181=CARTESIAN_POINT('Ctrl Pts',(20.0928355145168,54.3974731602724,1.10747393125745));
#134182=CARTESIAN_POINT('Ctrl Pts',(19.1570370906464,54.2066348981358,7.80498101578834));
#134183=CARTESIAN_POINT('Ctrl Pts',(13.1384930031729,53.9203775049309,15.9773115118109));
#134184=CARTESIAN_POINT('Ctrl Pts',(3.95987850490573,53.6341201117261,20.3027935842728));
#134185=CARTESIAN_POINT('Ctrl Pts',(-6.17253337737106,53.3478627185212,
19.7432641189159));
#134186=CARTESIAN_POINT('Ctrl Pts',(-14.8190881448888,53.0616053253163,
14.4320060728482));
#134187=CARTESIAN_POINT('Ctrl Pts',(-19.8995980935399,52.7753479321115,
5.64787421923547));
#134188=CARTESIAN_POINT('Ctrl Pts',(-20.1911081168258,52.4890905389066,
-4.49554945993221));
#134189=CARTESIAN_POINT('Ctrl Pts',(-15.6236241942142,52.2028331457018,
-13.5570487705905));
#134190=CARTESIAN_POINT('Ctrl Pts',(-7.29624451124241,51.9165757524969,
-19.3560351345933));
#134191=CARTESIAN_POINT('Ctrl Pts',(2.7869835740689,51.630318359292,-20.4969226179126));
#134192=CARTESIAN_POINT('Ctrl Pts',(12.199522933203,51.3440609660872,-16.7051753015117));
#134193=CARTESIAN_POINT('Ctrl Pts',(18.6762093970289,51.0578035728823,-8.89327686948639));
#134194=CARTESIAN_POINT('Ctrl Pts',(20.6584152054717,50.7715461796774,1.05881182522432));
#134195=CARTESIAN_POINT('Ctrl Pts',(17.6691144103381,50.4852887864726,10.7560953996662));
#134196=CARTESIAN_POINT('Ctrl Pts',(10.4276919365922,50.1990313932677,17.8648938831192));
#134197=CARTESIAN_POINT('Ctrl Pts',(0.676815839638986,49.9127740000629,
20.6744556134263));
#134198=CARTESIAN_POINT('Ctrl Pts',(-9.23693778618063,49.626516606858,18.5086513035438));
#134199=CARTESIAN_POINT('Ctrl Pts',(-16.9277963942096,49.3402592136531,
11.8886880312868));
#134200=CARTESIAN_POINT('Ctrl Pts',(-20.544933136554,49.0540018204483,2.40767849897327));
#134201=CARTESIAN_POINT('Ctrl Pts',(-19.2178739179597,48.7677444272434,
-7.6527456247159));
#134202=CARTESIAN_POINT('Ctrl Pts',(-13.2659792533917,48.4814870340385,
-15.8715149857618));
#134203=CARTESIAN_POINT('Ctrl Pts',(-4.12158935329942,48.1952296408337,
-20.2707595979142));
#134204=CARTESIAN_POINT('Ctrl Pts',(6.01467262490119,47.9089722476288,-19.7917888710112));
#134205=CARTESIAN_POINT('Ctrl Pts',(14.7034867092384,47.6227148544239,-14.5498684555297));
#134206=CARTESIAN_POINT('Ctrl Pts',(19.8538653405321,47.3364574612191,-5.80648125209329));
#134207=CARTESIAN_POINT('Ctrl Pts',(20.2263554068921,47.0502000680142,4.33425200484373));
#134208=CARTESIAN_POINT('Ctrl Pts',(15.7313161259571,46.7639426748093,13.4319353197311));
#134209=CARTESIAN_POINT('Ctrl Pts',(7.45049134995366,46.4776852816045,19.2971856013422));
#134210=CARTESIAN_POINT('Ctrl Pts',(-2.62331513572382,46.1914278883996,
20.5185138639895));
#134211=CARTESIAN_POINT('Ctrl Pts',(-12.0658134517647,45.9051704951948,
16.8020040243871));
#134212=CARTESIAN_POINT('Ctrl Pts',(-18.6046398063753,45.6189131019899,
9.0420446339972));
#134213=CARTESIAN_POINT('Ctrl Pts',(-20.6662072364988,45.3326557087851,
-0.893908242666113));
#134214=CARTESIAN_POINT('Ctrl Pts',(-17.7543937386396,45.0463983155802,
-10.6147395851977));
#134215=CARTESIAN_POINT('Ctrl Pts',(-10.5699354251581,44.7601409223753,
-17.7811039757433));
#134216=CARTESIAN_POINT('Ctrl Pts',(-0.841792406887648,44.4738835291704,
-20.6683956569424));
#134217=CARTESIAN_POINT('Ctrl Pts',(9.08893032297768,44.1876261359656,-18.5817797606221));
#134218=CARTESIAN_POINT('Ctrl Pts',(16.8323763935723,43.9013687427607,-12.023406274152));
#134219=CARTESIAN_POINT('Ctrl Pts',(20.5250637172719,43.6151113495559,-2.57156623288863));
#134220=CARTESIAN_POINT('Ctrl Pts',(19.2783366980827,43.328853956351,7.49912845893205));
#134221=CARTESIAN_POINT('Ctrl Pts',(13.3922237015715,43.0425965631461,15.7651367839064));
#134222=CARTESIAN_POINT('Ctrl Pts',(4.28323438438626,42.7563391699413,20.2372205773575));
#134223=CARTESIAN_POINT('Ctrl Pts',(-5.85652734079825,42.4700817767364,
19.8391602895559));
#134224=CARTESIAN_POINT('Ctrl Pts',(-14.5868992806386,42.1838243835316,
14.6667502489376));
#134225=CARTESIAN_POINT('Ctrl Pts',(-19.8068928597809,41.8975669903267,
5.9647454873923));
#134226=CARTESIAN_POINT('Ctrl Pts',(-20.2603019338852,41.6113095971218,
-4.17269206101017));
#134227=CARTESIAN_POINT('Ctrl Pts',(-15.8380123333352,41.3250522039169,
-13.3059595226097));
#134228=CARTESIAN_POINT('Ctrl Pts',(-7.60426049521436,41.0387948107121,
-19.2371103809571));
#134229=CARTESIAN_POINT('Ctrl Pts',(2.45947803013612,40.7525374175072,-20.5387964912139));
#134230=CARTESIAN_POINT('Ctrl Pts',(11.9313362463456,40.4662800243024,-16.897763427886));
#134231=CARTESIAN_POINT('Ctrl Pts',(18.5318848190508,40.1800226310975,-9.19023604385356));
#134232=CARTESIAN_POINT('Ctrl Pts',(20.6726831596954,39.8937652378926,0.728947506267323));
#134233=CARTESIAN_POINT('Ctrl Pts',(17.838542123235,39.6075078446878,10.4727077876716));
#134234=CARTESIAN_POINT('Ctrl Pts',(10.7115057255637,39.3212504514829,17.6961814688778));
#134235=CARTESIAN_POINT('Ctrl Pts',(1.00671533198785,39.0349930582781,20.6610192809491));
#134236=CARTESIAN_POINT('Ctrl Pts',(-8.9403439393513,38.7487356650731,18.6537246612305));
#134237=CARTESIAN_POINT('Ctrl Pts',(-16.7358842825048,38.4624782718684,
12.1573587083944));
#134238=CARTESIAN_POINT('Ctrl Pts',(-20.503886977366,38.1762208786634,2.73529017086311));
#134239=CARTESIAN_POINT('Ctrl Pts',(-19.3375715703204,37.8899634854586,
-7.34503364433419));
#134240=CARTESIAN_POINT('Ctrl Pts',(-13.5176151493865,37.6037060922537,
-15.6577544420571));
#134241=CARTESIAN_POINT('Ctrl Pts',(-4.44460659875754,37.3174486990489,
-20.202392573789));
#134242=CARTESIAN_POINT('Ctrl Pts',(5.69800902892617,37.031191305844,-19.8852680757935));
#134243=CARTESIAN_POINT('Ctrl Pts',(14.4693827659292,36.7449339126392,-14.7826978675108));
#134244=CARTESIAN_POINT('Ctrl Pts',(19.7586587886868,36.4586765194343,-6.12262979561868));
#134245=CARTESIAN_POINT('Ctrl Pts',(20.2929580380985,36.1724191262294,4.01086632241656));
#134246=CARTESIAN_POINT('Ctrl Pts',(15.9436996965393,35.8861617330246,13.1791362602467));
#134247=CARTESIAN_POINT('Ctrl Pts',(7.75754542081439,35.5999043398198,19.1758097961035));
#134248=CARTESIAN_POINT('Ctrl Pts',(-2.29548451818504,35.3136469466148,
20.5577710880745));
#134249=CARTESIAN_POINT('Ctrl Pts',(-11.7960985978944,35.02738955341,16.9924462273024));
#134250=CARTESIAN_POINT('Ctrl Pts',(-18.4579504466068,34.7411321602051,
9.33784273601726));
#134251=CARTESIAN_POINT('Ctrl Pts',(-20.6778404117935,34.4548747670003,
-0.563941620407828));
#134252=CARTESIAN_POINT('Ctrl Pts',(-17.9215581904489,34.1686173737954,
-10.3300063952445));
#134253=CARTESIAN_POINT('Ctrl Pts',(-10.8523860312033,33.8823599805905,
-17.6101369034981));
#134254=CARTESIAN_POINT('Ctrl Pts',(-1.17158954942402,33.5961025873857,
-20.6523168157891));
#134255=CARTESIAN_POINT('Ctrl Pts',(8.79121881129372,33.3098451941808,-18.7245015766155));
#134256=CARTESIAN_POINT('Ctrl Pts',(16.638265055793,33.023587800976,-12.290496681009));
#134257=CARTESIAN_POINT('Ctrl Pts',(20.4815260735324,32.7373304077711,-2.89891980973079));
#134258=CARTESIAN_POINT('Ctrl Pts',(19.3953318557751,32.4510730145662,7.19063052197459));
#134259=CARTESIAN_POINT('Ctrl Pts',(13.6426333690242,32.1648156213614,15.5490525852304));
#134260=CARTESIAN_POINT('Ctrl Pts',(4.60467570307586,31.8785582281565,20.1669720190891));
#134261=CARTESIAN_POINT('Ctrl Pts',(-2.1560113389912,31.6877199660199,20.0075024085463));
#134262=CARTESIAN_POINT('Ctrl Pts',(-5.31650877240516,31.5923008349516,
19.1291128862607));
#134263=CARTESIAN_POINT('Ctrl Pts',(19.4916112617573,54.7221509165299,-2.12668666176709));
#134264=CARTESIAN_POINT('Ctrl Pts',(19.8429547143851,54.6267317854616,1.0934633119458));
#134265=CARTESIAN_POINT('Ctrl Pts',(18.9188025464289,54.435893523325,7.70806260044675));
#134266=CARTESIAN_POINT('Ctrl Pts',(12.9750998048337,54.1496361301202,15.7785484496065));
#134267=CARTESIAN_POINT('Ctrl Pts',(3.91063405100273,53.8633787369153,20.0503401175446));
#134268=CARTESIAN_POINT('Ctrl Pts',(-6.09577171275476,53.5771213437104,
19.4977183968944));
#134269=CARTESIAN_POINT('Ctrl Pts',(-14.6347965386317,53.2908639505056,
14.2525369616721));
#134270=CARTESIAN_POINT('Ctrl Pts',(-19.6521252013387,53.0046065573007,
5.57763254162236));
#134271=CARTESIAN_POINT('Ctrl Pts',(-19.9400098088463,52.7183491640959,
-4.43964030615103));
#134272=CARTESIAN_POINT('Ctrl Pts',(-15.4293275720539,52.432091770891,-13.3884532914578));
#134273=CARTESIAN_POINT('Ctrl Pts',(-7.20550781106948,52.1458343776861,
-19.1153213806834));
#134274=CARTESIAN_POINT('Ctrl Pts',(2.75232441408898,51.8595769844812,-20.2420215047524));
#134275=CARTESIAN_POINT('Ctrl Pts',(12.0478086851997,51.5733195912764,-16.4974282574968));
#134276=CARTESIAN_POINT('Ctrl Pts',(18.4439505479574,51.2870621980715,-8.78267942887381));
#134277=CARTESIAN_POINT('Ctrl Pts',(20.401505487785,51.0008048048667,1.04564439017211));
#134278=CARTESIAN_POINT('Ctrl Pts',(17.4493798771779,50.7145474116618,10.6223317120683));
#134279=CARTESIAN_POINT('Ctrl Pts',(10.298012318395,50.4282900184569,17.6427246297376));
#134280=CARTESIAN_POINT('Ctrl Pts',(0.668398903120931,50.1420326252521,
20.4173464106668));
#134281=CARTESIAN_POINT('Ctrl Pts',(-9.12206648239754,49.8557752320472,
18.2784762244733));
#134282=CARTESIAN_POINT('Ctrl Pts',(-16.7172809522183,49.5695178388423,
11.7408393464271));
#134283=CARTESIAN_POINT('Ctrl Pts',(-20.2894346900898,49.2832604456375,
2.37773641541062));
#134284=CARTESIAN_POINT('Ctrl Pts',(-18.9788788870531,48.9970030524326,
-7.55757546283069));
#134285=CARTESIAN_POINT('Ctrl Pts',(-13.1010024648366,48.7107456592278,
-15.6741355444392));
#134286=CARTESIAN_POINT('Ctrl Pts',(-4.070332935494,48.4244882660229,-20.0186707957866));
#134287=CARTESIAN_POINT('Ctrl Pts',(5.93987367075858,48.1382308728181,-19.5456565873916));
#134288=CARTESIAN_POINT('Ctrl Pts',(14.5206329619597,47.8519734796132,-14.368925117269));
#134289=CARTESIAN_POINT('Ctrl Pts',(19.606961068963,47.5657160864083,-5.73427138265408));
#134290=CARTESIAN_POINT('Ctrl Pts',(19.9748188187978,47.2794586932035,4.28035089713567));
#134291=CARTESIAN_POINT('Ctrl Pts',(15.5356802091074,46.9932012999986,13.2648946881484));
#134292=CARTESIAN_POINT('Ctrl Pts',(7.35783643827567,46.7069439067937,19.0572042439321));
#134293=CARTESIAN_POINT('Ctrl Pts',(-2.59069137699606,46.4206865135889,
20.2633439697462));
#134294=CARTESIAN_POINT('Ctrl Pts',(-11.915762021975,46.134429120384,16.5930529464284));
#134295=CARTESIAN_POINT('Ctrl Pts',(-18.3732710043605,45.8481717271792,
8.92959703724159));
#134296=CARTESIAN_POINT('Ctrl Pts',(-20.4092006155558,45.5619143339743,
-0.882791527622558));
#134297=CARTESIAN_POINT('Ctrl Pts',(-17.5335986653375,45.2756569407694,
-10.4827338271133));
#134298=CARTESIAN_POINT('Ctrl Pts',(-10.4384868552237,44.9893995475646,
-17.559976731777));
#134299=CARTESIAN_POINT('Ctrl Pts',(-0.831323808583485,44.7031421543597,
-20.4113618206262));
#134300=CARTESIAN_POINT('Ctrl Pts',(8.97589965201017,44.4168847611548,-18.350695247981));
#134301=CARTESIAN_POINT('Ctrl Pts',(16.6230476023797,44.13062736795,-11.8738822234453));
#134302=CARTESIAN_POINT('Ctrl Pts',(20.2698123685242,43.8443699747451,-2.53958602769265));
#134303=CARTESIAN_POINT('Ctrl Pts',(19.0385897471557,43.5581125815403,7.40586869224184));
#134304=CARTESIAN_POINT('Ctrl Pts',(13.2256769268747,43.2718551883354,15.569080270625));
#134305=CARTESIAN_POINT('Ctrl Pts',(4.22996773592773,42.9855977951305,19.9855488691264));
#134306=CARTESIAN_POINT('Ctrl Pts',(-5.78369509417002,42.6993404019257,
19.5924388911872));
#134307=CARTESIAN_POINT('Ctrl Pts',(-14.4054954240311,42.4130830087208,
14.4843533592442));
#134308=CARTESIAN_POINT('Ctrl Pts',(-19.5605727417728,42.126825615516,5.89056743115988));
#134309=CARTESIAN_POINT('Ctrl Pts',(-20.0083431840418,41.8405682223111,
-4.12080012580584));
#134310=CARTESIAN_POINT('Ctrl Pts',(-15.6410495338402,41.5543108291062,
-13.140485536204));
#134311=CARTESIAN_POINT('Ctrl Pts',(-7.50969329803673,41.2680534359013,
-18.9978761238368));
#134312=CARTESIAN_POINT('Ctrl Pts',(2.42889176287495,40.9817960426965,-20.2833743605813));
#134313=CARTESIAN_POINT('Ctrl Pts',(11.7829571859348,40.6955386494916,-16.6876214782579));
#134314=CARTESIAN_POINT('Ctrl Pts',(18.3014208039293,40.4092812562868,-9.07594552676596));
#134315=CARTESIAN_POINT('Ctrl Pts',(20.4155960036494,40.1230238630819,0.719882256253895));
#134316=CARTESIAN_POINT('Ctrl Pts',(17.6167005738301,39.8367664698771,10.3424683484829));
#134317=CARTESIAN_POINT('Ctrl Pts',(10.578296575951,39.5505090766722,17.4761103280605));
#134318=CARTESIAN_POINT('Ctrl Pts',(0.994195738873623,39.2642516834673,
20.4040771778391));
#134319=CARTESIAN_POINT('Ctrl Pts',(-8.82916110063272,38.9779942902625,
18.4217454360012));
#134320=CARTESIAN_POINT('Ctrl Pts',(-16.5277554750095,38.6917368970576,
12.0061688144023));
#134321=CARTESIAN_POINT('Ctrl Pts',(-20.2488989842305,38.4054795038528,
2.70127388156862));
#134322=CARTESIAN_POINT('Ctrl Pts',(-19.0970879698103,38.1192221106478,
-7.25369021320675));
#134323=CARTESIAN_POINT('Ctrl Pts',(-13.3495089963898,37.832964717443,-15.4630333442186));
#134324=CARTESIAN_POINT('Ctrl Pts',(-4.38933311268913,37.5467073242381,
-19.9511539894729));
#134325=CARTESIAN_POINT('Ctrl Pts',(5.62714812935582,37.2604499310333,-19.6379732771709));
#134326=CARTESIAN_POINT('Ctrl Pts',(14.2894403531082,36.9741925378284,-14.598859044082));
#134327=CARTESIAN_POINT('Ctrl Pts',(19.512938515618,36.6879351446235,-6.04648827697771));
#134328=CARTESIAN_POINT('Ctrl Pts',(20.0405931700484,36.4016777514187,3.96098686433946));
#134329=CARTESIAN_POINT('Ctrl Pts',(15.7454225689498,36.1154203582138,13.0152394597937));
#134330=CARTESIAN_POINT('Ctrl Pts',(7.66107194303644,35.829162965009,18.937337874762));
#134331=CARTESIAN_POINT('Ctrl Pts',(-2.26693765382205,35.5429055718041,
20.3021129942798));
#134332=CARTESIAN_POINT('Ctrl Pts',(-11.6494014308144,35.2566481785992,
16.781126781882));
#134333=CARTESIAN_POINT('Ctrl Pts',(-18.2284057518238,34.9703907853944,
9.22171659580266));
#134334=CARTESIAN_POINT('Ctrl Pts',(-20.4206893856,34.6841333921895,-0.556928447910499));
#134335=CARTESIAN_POINT('Ctrl Pts',(-17.6986837170356,34.3978759989846,
-10.2015415005054));
#134336=CARTESIAN_POINT('Ctrl Pts',(-10.7174259373256,34.1116186057798,
-17.3911360221588));
#134337=CARTESIAN_POINT('Ctrl Pts',(-1.15701746684761,33.8253612125749,
-20.3954825342843));
#134338=CARTESIAN_POINT('Ctrl Pts',(8.6818863213883,33.5391038193701,-18.4916429665119));
#134339=CARTESIAN_POINT('Ctrl Pts',(16.4313585810362,33.2528464261652,-12.1376494739461));
#134340=CARTESIAN_POINT('Ctrl Pts',(20.2267995627571,32.9665890329603,-2.8628717936124));
#134341=CARTESIAN_POINT('Ctrl Pts',(19.1541630647916,32.6803316397554,7.101213614408));
#134342=CARTESIAN_POINT('Ctrl Pts',(13.4729057438463,32.3940742465506,15.3556705141589));
#134343=CARTESIAN_POINT('Ctrl Pts',(4.54755400228875,32.1078168533457,19.9162012301402));
#134344=CARTESIAN_POINT('Ctrl Pts',(-2.12943310431676,31.9169785912092,
19.7586443984892));
#134345=CARTESIAN_POINT('Ctrl Pts',(-5.25039790755787,31.8215594601409,
18.8912420859273));
#134346=CARTESIAN_POINT('Ctrl Pts',(19.4891569929248,54.7244434698974,-2.1264188819145));
#134347=CARTESIAN_POINT('Ctrl Pts',(19.8404559422262,54.6290243388291,1.09332320776234));
#134348=CARTESIAN_POINT('Ctrl Pts',(18.9164202351586,54.4381860766925,7.70709343019511));
#134349=CARTESIAN_POINT('Ctrl Pts',(12.9734658962871,54.1519286834877,15.7765608474946));
#134350=CARTESIAN_POINT('Ctrl Pts',(3.91014161352722,53.8656712902828,20.0478156190887));
#134351=CARTESIAN_POINT('Ctrl Pts',(-6.09500410711914,53.5794138970779,
19.4952629748948));
#134352=CARTESIAN_POINT('Ctrl Pts',(-14.6329536490035,53.2931565038731,
14.250742296303));
#134353=CARTESIAN_POINT('Ctrl Pts',(-19.6496505079137,53.0068991106682,
5.57693013492155));
#134354=CARTESIAN_POINT('Ctrl Pts',(-19.9374988617836,52.7206417174634,
-4.43908122263271));
#134355=CARTESIAN_POINT('Ctrl Pts',(-15.4273846337018,52.4343843242585,
-13.3867673608494));
#134356=CARTESIAN_POINT('Ctrl Pts',(-7.20460045708284,52.1481269310536,
-19.1129142776718));
#134357=CARTESIAN_POINT('Ctrl Pts',(2.75197782746062,51.8618695378487,-20.2394725301833));
#134358=CARTESIAN_POINT('Ctrl Pts',(12.0462915644812,51.5756121446439,-16.4953508168554));
#134359=CARTESIAN_POINT('Ctrl Pts',(18.4416279927814,51.289354751439,-8.78157347033156));
#134360=CARTESIAN_POINT('Ctrl Pts',(20.3989364274587,51.0030973582342,1.0455127177103));
#134361=CARTESIAN_POINT('Ctrl Pts',(17.4471825633646,50.7168399650293,10.6209940943791));
#134362=CARTESIAN_POINT('Ctrl Pts',(10.2967155408141,50.4305825718244,17.6405029690713));
#134363=CARTESIAN_POINT('Ctrl Pts',(0.668314734963058,50.1443251786196,
20.4147753555185));
#134364=CARTESIAN_POINT('Ctrl Pts',(-9.12091778583661,49.8580677854147,
18.2761745066984));
#134365=CARTESIAN_POINT('Ctrl Pts',(-16.7151758279943,49.5718103922098,
11.7393608807856));
#134366=CARTESIAN_POINT('Ctrl Pts',(-20.2868797422733,49.285552999005,2.37743699886982));
#134367=CARTESIAN_POINT('Ctrl Pts',(-18.976488971025,48.9992956058001,-7.55662377486285));
#134368=CARTESIAN_POINT('Ctrl Pts',(-13.099352720615,48.7130382125953,-15.6721617783377));
#134369=CARTESIAN_POINT('Ctrl Pts',(-4.06982037866806,48.4267808193904,
-20.0161499439244));
#134370=CARTESIAN_POINT('Ctrl Pts',(5.93912569194617,48.1405234261856,-19.5431952998601));
#134371=CARTESIAN_POINT('Ctrl Pts',(14.5188044507151,47.8542660329807,-14.3671157098405));
#134372=CARTESIAN_POINT('Ctrl Pts',(19.6044920616628,47.5680086397758,-5.73354929431732));
#134373=CARTESIAN_POINT('Ctrl Pts',(19.9723034889967,47.281751246571,4.27981189379005));
#134374=CARTESIAN_POINT('Ctrl Pts',(15.5337238780006,46.9954938533661,13.2632243057925));
#134375=CARTESIAN_POINT('Ctrl Pts',(7.35690990244912,46.7092364601612,19.0548044647804));
#134376=CARTESIAN_POINT('Ctrl Pts',(-2.59036514408827,46.4229790669564,
20.2607923074049));
#134377=CARTESIAN_POINT('Ctrl Pts',(-11.9142615292001,46.1367216737515,
16.5909634656204));
#134378=CARTESIAN_POINT('Ctrl Pts',(-18.3709573495274,45.8504642805467,
8.92847257740328));
#134379=CARTESIAN_POINT('Ctrl Pts',(-20.4066305862109,45.5642068873418,
-0.882680362066682));
#134380=CARTESIAN_POINT('Ctrl Pts',(-17.5313907462748,45.2779494941369,
-10.4814137884671));
#134381=CARTESIAN_POINT('Ctrl Pts',(-10.437172388379,44.9916921009321,-17.5577654910554));
#134382=CARTESIAN_POINT('Ctrl Pts',(-0.831219124102038,44.7054347077272,
-20.4087915191314));
#134383=CARTESIAN_POINT('Ctrl Pts',(8.97476936151339,44.4191773145224,-18.3483844360009));
#134384=CARTESIAN_POINT('Ctrl Pts',(16.6209543444934,44.1329199213175,-11.8723870043857));
#134385=CARTESIAN_POINT('Ctrl Pts',(20.2672598916495,43.8466625281126,-2.53926623022787));
#134386=CARTESIAN_POINT('Ctrl Pts',(19.0361923120353,43.5604051349078,7.40493610795193));
#134387=CARTESIAN_POINT('Ctrl Pts',(13.2240114830169,43.2741477417029,15.5671197336142));
#134388=CARTESIAN_POINT('Ctrl Pts',(4.22943507708361,42.987890348498,19.9830321881434));
#134389=CARTESIAN_POINT('Ctrl Pts',(-5.78296678215064,42.7016329552932,
19.5899717125928));
#134390=CARTESIAN_POINT('Ctrl Pts',(-14.4036814114852,42.4153755620883,
14.4825294165099));
#134391=CARTESIAN_POINT('Ctrl Pts',(-19.5581095759244,42.1291181688835,
5.88982566123751));
#134392=CARTESIAN_POINT('Ctrl Pts',(-20.0058236326838,41.8428607756786,
-4.12028121389707));
#134393=CARTESIAN_POINT('Ctrl Pts',(-15.6390799340972,41.5566033824737,
-13.1388308200752));
#134394=CARTESIAN_POINT('Ctrl Pts',(-7.50874763962948,41.2703459892688,
-18.9954838155809));
#134395=CARTESIAN_POINT('Ctrl Pts',(2.42858590458957,40.984088596064,-20.2808201759122));
#134396=CARTESIAN_POINT('Ctrl Pts',(11.7814734166139,40.6978312028591,-16.685520088904));
#134397=CARTESIAN_POINT('Ctrl Pts',(18.2991161968354,40.4115738096543,-9.07480263798868));
#134398=CARTESIAN_POINT('Ctrl Pts',(20.413025168965,40.1253164164494,0.71979160505406));
#134399=CARTESIAN_POINT('Ctrl Pts',(17.6144821901566,39.8390590232446,10.3411659727723));
#134400=CARTESIAN_POINT('Ctrl Pts',(10.5769645035621,39.5528016300397,17.4739096482189));
#134401=CARTESIAN_POINT('Ctrl Pts',(0.994070544738266,39.2665442368348,
20.4015077936632));
#134402=CARTESIAN_POINT('Ctrl Pts',(-8.82804928819338,38.98028684363,18.4194256770235));
#134403=CARTESIAN_POINT('Ctrl Pts',(-16.5256742167881,38.6940294504251,
12.0046569371488));
#134404=CARTESIAN_POINT('Ctrl Pts',(-20.2463491408741,38.4077720572203,
2.70093372355491));
#134405=CARTESIAN_POINT('Ctrl Pts',(-19.0946831682996,38.1215146640153,
-7.25277679199759));
#134406=CARTESIAN_POINT('Ctrl Pts',(-13.3478279589727,37.8352572708105,
-15.4610861611707));
#134407=CARTESIAN_POINT('Ctrl Pts',(-4.38878038575677,37.5489998776056,
-19.9486416396669));
#134408=CARTESIAN_POINT('Ctrl Pts',(5.62643953052426,37.2627424844008,-19.6355003646561));
#134409=CARTESIAN_POINT('Ctrl Pts',(14.2876409547905,36.9764850911959,-14.5970206822172));
#134410=CARTESIAN_POINT('Ctrl Pts',(19.5104813481329,36.690227697991,-6.04572687271288));
#134411=CARTESIAN_POINT('Ctrl Pts',(20.0380695575666,36.4039703047862,3.9604880769133));
#134412=CARTESIAN_POINT('Ctrl Pts',(15.7434398261144,36.1177129115813,13.0136005152982));
#134413=CARTESIAN_POINT('Ctrl Pts',(7.66010722209662,35.8314555183765,18.9349531897545));
#134414=CARTESIAN_POINT('Ctrl Pts',(-2.26665218927312,35.5451981251716,
20.2995564500129));
#134415=CARTESIAN_POINT('Ctrl Pts',(-11.6479344801856,35.2589407319667,
16.7790136177391));
#134416=CARTESIAN_POINT('Ctrl Pts',(-18.2261103378014,34.9726833387619,
9.2205553510574));
#134417=CARTESIAN_POINT('Ctrl Pts',(-20.4181179122233,34.686425945557,-0.556858317191475));
#134418=CARTESIAN_POINT('Ctrl Pts',(-17.6964550042702,34.4001685523521,
-10.2002568699848));
#134419=CARTESIAN_POINT('Ctrl Pts',(-10.7160763557452,34.1139111591473,
-17.3889460447585));
#134420=CARTESIAN_POINT('Ctrl Pts',(-1.15687174811203,33.8276537659424,
-20.3929142283091));
#134421=CARTESIAN_POINT('Ctrl Pts',(8.68079301217168,33.5413963727376,-18.4893144138117));
#134422=CARTESIAN_POINT('Ctrl Pts',(16.4292895459668,33.2551389795327,-12.1361210237995));
#134423=CARTESIAN_POINT('Ctrl Pts',(20.2242523341868,32.9688815863278,-2.86251131862187));
#134424=CARTESIAN_POINT('Ctrl Pts',(19.1517514114745,32.6826241931229,7.10031945815812));
#134425=CARTESIAN_POINT('Ctrl Pts',(13.4712084919399,32.3963667999181,15.3537367211865));
#134426=CARTESIAN_POINT('Ctrl Pts',(4.5469827934743,32.1101094067132,19.9136935582208));
#134427=CARTESIAN_POINT('Ctrl Pts',(-2.12916732578234,31.9192711445767,
19.7561558540843));
#134428=CARTESIAN_POINT('Ctrl Pts',(-5.24973680839221,31.8238520135084,
18.8888634120437));
#134429=CARTESIAN_POINT('Ctrl Pts',(19.4867027240924,54.7267360232649,-2.12615110206191));
#134430=CARTESIAN_POINT('Ctrl Pts',(19.8379571700673,54.6313168921966,1.09318310357887));
#134431=CARTESIAN_POINT('Ctrl Pts',(18.9140379238883,54.44047863006,7.70612425994348));
#134432=CARTESIAN_POINT('Ctrl Pts',(12.9718319877405,54.1542212368552,15.7745732453828));
#134433=CARTESIAN_POINT('Ctrl Pts',(3.90964917605172,53.8679638436503,20.0452911206329));
#134434=CARTESIAN_POINT('Ctrl Pts',(-6.09423650148351,53.5817064504454,
19.4928075528951));
#134435=CARTESIAN_POINT('Ctrl Pts',(-14.6311107593753,53.2954490572406,
14.248947630934));
#134436=CARTESIAN_POINT('Ctrl Pts',(-19.6471758144887,53.0091916640357,
5.57622772822074));
#134437=CARTESIAN_POINT('Ctrl Pts',(-19.9349879147208,52.7229342708309,
-4.4385221391144));
#134438=CARTESIAN_POINT('Ctrl Pts',(-15.4254416953498,52.436676877626,-13.3850814302411));
#134439=CARTESIAN_POINT('Ctrl Pts',(-7.2036931030962,52.1504194844211,-19.1105071746602));
#134440=CARTESIAN_POINT('Ctrl Pts',(2.75163124083226,51.8641620912162,-20.2369235556142));
#134441=CARTESIAN_POINT('Ctrl Pts',(12.0447744437628,51.5779046980115,-16.4932733762141));
#134442=CARTESIAN_POINT('Ctrl Pts',(18.4393054376054,51.2916473048065,-8.78046751178931));
#134443=CARTESIAN_POINT('Ctrl Pts',(20.3963673671325,51.0053899116017,1.04538104524849));
#134444=CARTESIAN_POINT('Ctrl Pts',(17.4449852495513,50.7191325183968,10.6196564766899));
#134445=CARTESIAN_POINT('Ctrl Pts',(10.2954187632331,50.4328751251919,17.638281308405));
#134446=CARTESIAN_POINT('Ctrl Pts',(0.668230566805185,50.1466177319871,
20.4122043003701));
#134447=CARTESIAN_POINT('Ctrl Pts',(-9.11976908927569,49.8603603387822,
18.2738727889235));
#134448=CARTESIAN_POINT('Ctrl Pts',(-16.7130707037703,49.5741029455773,
11.7378824151441));
#134449=CARTESIAN_POINT('Ctrl Pts',(-20.2843247944569,49.2878455523725,
2.37713758232903));
#134450=CARTESIAN_POINT('Ctrl Pts',(-18.9740990549969,49.0015881591676,
-7.55567208689501));
#134451=CARTESIAN_POINT('Ctrl Pts',(-13.0977029763934,48.7153307659628,
-15.6701880122362));
#134452=CARTESIAN_POINT('Ctrl Pts',(-4.06930782184213,48.429073372758,-20.0136290920622));
#134453=CARTESIAN_POINT('Ctrl Pts',(5.93837771313375,48.1428159795531,-19.5407340123286));
#134454=CARTESIAN_POINT('Ctrl Pts',(14.5169759394705,47.8565585863482,-14.3653063024121));
#134455=CARTESIAN_POINT('Ctrl Pts',(19.6020230543625,47.5703011931433,-5.73282720598057));
#134456=CARTESIAN_POINT('Ctrl Pts',(19.9697881591957,47.2840437999385,4.27927289044443));
#134457=CARTESIAN_POINT('Ctrl Pts',(15.5317675468937,46.9977864067336,13.2615539234367));
#134458=CARTESIAN_POINT('Ctrl Pts',(7.35598336662257,46.7115290135287,19.0524046856288));
#134459=CARTESIAN_POINT('Ctrl Pts',(-2.59003891118047,46.4252716203239,
20.2582406450635));
#134460=CARTESIAN_POINT('Ctrl Pts',(-11.9127610364253,46.139014227119,16.5888739848123));
#134461=CARTESIAN_POINT('Ctrl Pts',(-18.3686436946943,45.8527568339142,
8.92734811756499));
#134462=CARTESIAN_POINT('Ctrl Pts',(-20.404060556866,45.5664994407093,-0.882569196510804));
#134463=CARTESIAN_POINT('Ctrl Pts',(-17.5291828272122,45.2802420475044,
-10.4800937498209));
#134464=CARTESIAN_POINT('Ctrl Pts',(-10.4358579215344,44.9939846542997,
-17.5555542503337));
#134465=CARTESIAN_POINT('Ctrl Pts',(-0.83111443962059,44.7077272610947,
-20.4062212176367));
#134466=CARTESIAN_POINT('Ctrl Pts',(8.9736390710166,44.4214698678898,-18.3460736240208));
#134467=CARTESIAN_POINT('Ctrl Pts',(16.6188610866072,44.135212474685,-11.870891785326));
#134468=CARTESIAN_POINT('Ctrl Pts',(20.2647074147747,43.8489550814801,-2.53894643276308));
#134469=CARTESIAN_POINT('Ctrl Pts',(19.0337948769148,43.5626976882753,7.40400352366201));
#134470=CARTESIAN_POINT('Ctrl Pts',(13.222346039159,43.2764402950704,15.5651591966033));
#134471=CARTESIAN_POINT('Ctrl Pts',(4.22890241823948,42.9901829018655,19.9805155071603));
#134472=CARTESIAN_POINT('Ctrl Pts',(-5.78223847013127,42.7039255086607,
19.5875045339983));
#134473=CARTESIAN_POINT('Ctrl Pts',(-14.4018673989393,42.4176681154558,
14.4807054737756));
#134474=CARTESIAN_POINT('Ctrl Pts',(-19.555646410076,42.131410722251,5.88908389131514));
#134475=CARTESIAN_POINT('Ctrl Pts',(-20.0033040813258,41.8451533290461,
-4.11976230198829));
#134476=CARTESIAN_POINT('Ctrl Pts',(-15.6371103343542,41.5588959358412,
-13.1371761039464));
#134477=CARTESIAN_POINT('Ctrl Pts',(-7.50780198122223,41.2726385426363,
-18.993091507325));
#134478=CARTESIAN_POINT('Ctrl Pts',(2.42828004630419,40.9863811494315,-20.2782659912431));
#134479=CARTESIAN_POINT('Ctrl Pts',(11.7799896472929,40.7001237562266,-16.6834186995501));
#134480=CARTESIAN_POINT('Ctrl Pts',(18.2968115897414,40.4138663630218,-9.07365974921141));
#134481=CARTESIAN_POINT('Ctrl Pts',(20.4104543342806,40.1276089698169,0.719700953854232));
#134482=CARTESIAN_POINT('Ctrl Pts',(17.612263806483,39.8413515766121,10.3398635970617));
#134483=CARTESIAN_POINT('Ctrl Pts',(10.5756324311732,39.5550941834072,17.4717089683773));
#134484=CARTESIAN_POINT('Ctrl Pts',(0.993945350602907,39.2688367902023,
20.3989384094874));
#134485=CARTESIAN_POINT('Ctrl Pts',(-8.82693747575403,38.9825793969975,
18.4171059180458));
#134486=CARTESIAN_POINT('Ctrl Pts',(-16.5235929585668,38.6963220037926,
12.0031450598952));
#134487=CARTESIAN_POINT('Ctrl Pts',(-20.2437992975177,38.4100646105878,
2.70059356554118));
#134488=CARTESIAN_POINT('Ctrl Pts',(-19.092278366789,38.1238072173828,-7.25186337078843));
#134489=CARTESIAN_POINT('Ctrl Pts',(-13.3461469215555,37.837549824178,-15.4591389781227));
#134490=CARTESIAN_POINT('Ctrl Pts',(-4.3882276588244,37.5512924309731,-19.9461292898609));
#134491=CARTESIAN_POINT('Ctrl Pts',(5.6257309316927,37.2650350377683,-19.6330274521414));
#134492=CARTESIAN_POINT('Ctrl Pts',(14.2858415564729,36.9787776445634,-14.5951823203523));
#134493=CARTESIAN_POINT('Ctrl Pts',(19.5080241806478,36.6925202513585,-6.04496546844805));
#134494=CARTESIAN_POINT('Ctrl Pts',(20.0355459450848,36.4062628581537,3.95998928948713));
#134495=CARTESIAN_POINT('Ctrl Pts',(15.7414570832789,36.1200054649488,13.0119615708027));
#134496=CARTESIAN_POINT('Ctrl Pts',(7.6591425011568,35.833748071744,18.932568504747));
#134497=CARTESIAN_POINT('Ctrl Pts',(-2.2663667247242,35.5474906785391,20.296999905746));
#134498=CARTESIAN_POINT('Ctrl Pts',(-11.6464675295567,35.2612332853342,
16.7769004535961));
#134499=CARTESIAN_POINT('Ctrl Pts',(-18.223814923779,34.9749758921294,9.21939410631215));
#134500=CARTESIAN_POINT('Ctrl Pts',(-20.4155464388465,34.6887184989245,
-0.556788186472455));
#134501=CARTESIAN_POINT('Ctrl Pts',(-17.6942262915047,34.4024611057196,
-10.1989722394641));
#134502=CARTESIAN_POINT('Ctrl Pts',(-10.7147267741649,34.1162037125148,
-17.3867560673581));
#134503=CARTESIAN_POINT('Ctrl Pts',(-1.15672602937646,33.8299463193099,
-20.3903459223338));
#134504=CARTESIAN_POINT('Ctrl Pts',(8.67969970295505,33.5436889261051,-18.4869858611114));
#134505=CARTESIAN_POINT('Ctrl Pts',(16.4272205108975,33.2574315329002,-12.134592573653));
#134506=CARTESIAN_POINT('Ctrl Pts',(20.2217051056165,32.9711741396953,-2.86215084363134));
#134507=CARTESIAN_POINT('Ctrl Pts',(19.1493397581574,32.6849167464904,7.09942530190823));
#134508=CARTESIAN_POINT('Ctrl Pts',(13.4695112400335,32.3986593532856,15.3518029282142));
#134509=CARTESIAN_POINT('Ctrl Pts',(4.54641158465985,32.1124019600807,19.9111858863013));
#134510=CARTESIAN_POINT('Ctrl Pts',(-2.12890154724792,31.9215636979442,
19.7536673096795));
#134511=CARTESIAN_POINT('Ctrl Pts',(-5.24907570922655,31.8261445668759,
18.8864847381601));
#134512=CARTESIAN_POINT('Ctrl Pts',(19.4842484552599,54.7290285766324,-2.12588332220932));
#134513=CARTESIAN_POINT('Ctrl Pts',(19.8354583979083,54.6336094455641,1.09304299939541));
#134514=CARTESIAN_POINT('Ctrl Pts',(18.911655612618,54.4427711834275,7.70515508969184));
#134515=CARTESIAN_POINT('Ctrl Pts',(12.9701980791939,54.1565137902227,15.7725856432709));
#134516=CARTESIAN_POINT('Ctrl Pts',(3.90915673857621,53.8702563970178,20.042766622177));
#134517=CARTESIAN_POINT('Ctrl Pts',(-6.09346889584789,53.5839990038129,
19.4903521308955));
#134518=CARTESIAN_POINT('Ctrl Pts',(-14.6292678697472,53.2977416106081,
14.2471529655649));
#134519=CARTESIAN_POINT('Ctrl Pts',(-19.6447011210637,53.0114842174032,
5.57552532151993));
#134520=CARTESIAN_POINT('Ctrl Pts',(-19.932476967658,52.7252268241984,-4.43796305559608));
#134521=CARTESIAN_POINT('Ctrl Pts',(-15.4234987569977,52.4389694309935,
-13.3833954996328));
#134522=CARTESIAN_POINT('Ctrl Pts',(-7.20278574910955,52.1527120377887,
-19.1081000716486));
#134523=CARTESIAN_POINT('Ctrl Pts',(2.7512846542039,51.8664546445838,-20.2343745810451));
#134524=CARTESIAN_POINT('Ctrl Pts',(12.0432573230443,51.5801972513789,-16.4911959355728));
#134525=CARTESIAN_POINT('Ctrl Pts',(18.4369828824295,51.293939858174,-8.77936155324705));
#134526=CARTESIAN_POINT('Ctrl Pts',(20.3937983068062,51.0076824649692,1.04524937278667));
#134527=CARTESIAN_POINT('Ctrl Pts',(17.442787935738,50.7214250717643,10.6183188590008));
#134528=CARTESIAN_POINT('Ctrl Pts',(10.2941219856521,50.4351676785594,17.6360596477387));
#134529=CARTESIAN_POINT('Ctrl Pts',(0.668146398647312,50.1489102853546,
20.4096332452217));
#134530=CARTESIAN_POINT('Ctrl Pts',(-9.11862039271476,49.8626528921497,
18.2715710711487));
#134531=CARTESIAN_POINT('Ctrl Pts',(-16.7109655795463,49.5763954989448,
11.7364039495027));
#134532=CARTESIAN_POINT('Ctrl Pts',(-20.2817698466404,49.29013810574,2.37683816578823));
#134533=CARTESIAN_POINT('Ctrl Pts',(-18.9717091389687,49.0038807125351,
-7.55472039892717));
#134534=CARTESIAN_POINT('Ctrl Pts',(-13.0960532321718,48.7176233193303,
-15.6682142461347));
#134535=CARTESIAN_POINT('Ctrl Pts',(-4.06879526501619,48.4313659261255,
-20.0111082402));
#134536=CARTESIAN_POINT('Ctrl Pts',(5.93762973432133,48.1451085329206,-19.5382727247972));
#134537=CARTESIAN_POINT('Ctrl Pts',(14.5151474282259,47.8588511397157,-14.3634968949836));
#134538=CARTESIAN_POINT('Ctrl Pts',(19.5995540470623,47.5725937465108,-5.73210511764381));
#134539=CARTESIAN_POINT('Ctrl Pts',(19.9672728293946,47.286336353306,4.27873388709882));
#134540=CARTESIAN_POINT('Ctrl Pts',(15.5298112157868,47.0000789601011,13.2598835410808));
#134541=CARTESIAN_POINT('Ctrl Pts',(7.35505683079602,46.7138215668962,19.0500049064771));
#134542=CARTESIAN_POINT('Ctrl Pts',(-2.58971267827268,46.4275641736914,
20.2556889827221));
#134543=CARTESIAN_POINT('Ctrl Pts',(-11.9112605436505,46.1413067804865,
16.5867845040042));
#134544=CARTESIAN_POINT('Ctrl Pts',(-18.3663300398612,45.8550493872817,
8.92622365772668));
#134545=CARTESIAN_POINT('Ctrl Pts',(-20.401490527521,45.5687919940768,-0.882458030954929));
#134546=CARTESIAN_POINT('Ctrl Pts',(-17.5269749081496,45.2825346008719,
-10.4787737111747));
#134547=CARTESIAN_POINT('Ctrl Pts',(-10.4345434546898,44.9962772076671,
-17.5533430096121));
#134548=CARTESIAN_POINT('Ctrl Pts',(-0.831009755139143,44.7100198144622,
-20.4036509161419));
#134549=CARTESIAN_POINT('Ctrl Pts',(8.97250878051982,44.4237624212574,-18.3437628120407));
#134550=CARTESIAN_POINT('Ctrl Pts',(16.616767828721,44.1375050280525,-11.8693965662664));
#134551=CARTESIAN_POINT('Ctrl Pts',(20.2621549379,43.8512476348476,-2.5386266352983));
#134552=CARTESIAN_POINT('Ctrl Pts',(19.0313974417944,43.5649902416428,7.40307093937211));
#134553=CARTESIAN_POINT('Ctrl Pts',(13.2206805953012,43.2787328484379,15.5631986595924));
#134554=CARTESIAN_POINT('Ctrl Pts',(4.22836975939536,42.992475455233,19.9779988261773));
#134555=CARTESIAN_POINT('Ctrl Pts',(-5.7815101581119,42.7062180620282,19.5850373554038));
#134556=CARTESIAN_POINT('Ctrl Pts',(-14.4000533863935,42.4199606688233,
14.4788815310413));
#134557=CARTESIAN_POINT('Ctrl Pts',(-19.5531832442276,42.1337032756185,
5.88834212139276));
#134558=CARTESIAN_POINT('Ctrl Pts',(-20.0007845299679,41.8474458824136,
-4.11924339007953));
#134559=CARTESIAN_POINT('Ctrl Pts',(-15.6351407346112,41.5611884892087,
-13.1355213878175));
#134560=CARTESIAN_POINT('Ctrl Pts',(-7.50685632281498,41.2749310960039,
-18.990699199069));
#134561=CARTESIAN_POINT('Ctrl Pts',(2.42797418801882,40.988673702799,-20.275711806574));
#134562=CARTESIAN_POINT('Ctrl Pts',(11.778505877972,40.7024163095941,-16.6813173101961));
#134563=CARTESIAN_POINT('Ctrl Pts',(18.2945069826475,40.4161589163894,-9.07251686043413));
#134564=CARTESIAN_POINT('Ctrl Pts',(20.4078834995962,40.1299015231844,0.719610302654397));
#134565=CARTESIAN_POINT('Ctrl Pts',(17.6100454228095,39.8436441299796,10.3385612213511));
#134566=CARTESIAN_POINT('Ctrl Pts',(10.5743003587843,39.5573867367747,17.4695082885356));
#134567=CARTESIAN_POINT('Ctrl Pts',(0.993820156467551,39.2711293435698,
20.3963690253115));
#134568=CARTESIAN_POINT('Ctrl Pts',(-8.82582566331469,38.984871950365,18.4147861590682));
#134569=CARTESIAN_POINT('Ctrl Pts',(-16.5215117003454,38.6986145571601,
12.0016331826417));
#134570=CARTESIAN_POINT('Ctrl Pts',(-20.2412494541613,38.4123571639553,
2.70025340752747));
#134571=CARTESIAN_POINT('Ctrl Pts',(-19.0898735652784,38.1260997707503,
-7.25094994957927));
#134572=CARTESIAN_POINT('Ctrl Pts',(-13.3444658841383,37.8398423775456,
-15.4571917950747));
#134573=CARTESIAN_POINT('Ctrl Pts',(-4.38767493189203,37.5535849843406,
-19.9436169400549));
#134574=CARTESIAN_POINT('Ctrl Pts',(5.62502233286113,37.2673275911359,-19.6305545396266));
#134575=CARTESIAN_POINT('Ctrl Pts',(14.2840421581553,36.9810701979309,-14.5933439584875));
#134576=CARTESIAN_POINT('Ctrl Pts',(19.5055670131628,36.694812804726,-6.04420406418323));
#134577=CARTESIAN_POINT('Ctrl Pts',(20.033022332603,36.4085554115212,3.95949050206097));
#134578=CARTESIAN_POINT('Ctrl Pts',(15.7394743404435,36.1222980183163,13.0103226263072));
#134579=CARTESIAN_POINT('Ctrl Pts',(7.65817778021698,35.8360406251115,18.9301838197395));
#134580=CARTESIAN_POINT('Ctrl Pts',(-2.26608126017527,35.5497832319066,
20.2944433614791));
#134581=CARTESIAN_POINT('Ctrl Pts',(-11.6450005789278,35.2635258387017,
16.7747872894531));
#134582=CARTESIAN_POINT('Ctrl Pts',(-18.2215195097566,34.9772684454969,
9.2182328615669));
#134583=CARTESIAN_POINT('Ctrl Pts',(-20.4129749654698,34.691011052292,-0.556718055753438));
#134584=CARTESIAN_POINT('Ctrl Pts',(-17.6919975787392,34.4047536590871,
-10.1976876089435));
#134585=CARTESIAN_POINT('Ctrl Pts',(-10.7133771925845,34.1184962658823,
-17.3845660899578));
#134586=CARTESIAN_POINT('Ctrl Pts',(-1.15658031064088,33.8322388726774,
-20.3877776163586));
#134587=CARTESIAN_POINT('Ctrl Pts',(8.67860639373843,33.5459814794727,-18.4846573084111));
#134588=CARTESIAN_POINT('Ctrl Pts',(16.4251514758282,33.2597240862677,-12.1330641235064));
#134589=CARTESIAN_POINT('Ctrl Pts',(20.2191578770462,32.9734666930628,-2.86179036864081));
#134590=CARTESIAN_POINT('Ctrl Pts',(19.1469281048403,32.6872092998579,7.09853114565834));
#134591=CARTESIAN_POINT('Ctrl Pts',(13.4678139881271,32.4009519066531,15.3498691352418));
#134592=CARTESIAN_POINT('Ctrl Pts',(4.5458403758454,32.1146945134482,19.9086782143819));
#134593=CARTESIAN_POINT('Ctrl Pts',(-2.12863576871351,31.9238562513117,
19.7511787652746));
#134594=CARTESIAN_POINT('Ctrl Pts',(-5.24841461006088,31.8284371202434,
18.8841060642764));
#134595=CARTESIAN_POINT('',(19.9997203427735,35.6137996957893,-5.09685236242726E-7));
#134596=CARTESIAN_POINT('',(-19.9991257143226,37.4282757859702,-1.060724693567E-6));
#134597=CARTESIAN_POINT('Ctrl Pts',(19.9991769807994,35.6137996688963,-3.32105537412293E-7));
#134598=CARTESIAN_POINT('Ctrl Pts',(19.9975286087433,35.6716469903309,-2.00350663106095));
#134599=CARTESIAN_POINT('Ctrl Pts',(19.2044554971667,35.8249144739814,-7.3125586935452));
#134600=CARTESIAN_POINT('Ctrl Pts',(14.5756425267251,36.0736010887001,-14.8912585424175));
#134601=CARTESIAN_POINT('Ctrl Pts',(5.73985387472365,36.359858481905,-20.0313008322374));
#134602=CARTESIAN_POINT('Ctrl Pts',(-4.47724675007013,36.6461158751098,
-20.3507542185128));
#134603=CARTESIAN_POINT('Ctrl Pts',(-13.6168853524313,36.9323732683147,
-15.7727413274892));
#134604=CARTESIAN_POINT('Ctrl Pts',(-18.9565618719106,37.1930931943286,
-8.14601067102887));
#134605=CARTESIAN_POINT('Ctrl Pts',(-19.9972466364964,37.3583939892741,
-2.41992052921144));
#134606=CARTESIAN_POINT('Ctrl Pts',(-19.9991257143266,37.428275878556,-1.06339838410344E-6));
#134607=CARTESIAN_POINT('',(-19.606692391933,38.3285907142842,-6.52486151553493E-6));
#134608=CARTESIAN_POINT('Origin',(-19.0460498575425,37.5484333265896,-4.15473432706735E-5));
#134609=CARTESIAN_POINT('',(19.60659859477,36.5151113852163,-6.48562386778766E-6));
#134610=CARTESIAN_POINT('Ctrl Pts',(-19.6065527400656,38.3284382254051,
-1.92965135185014E-6));
#134611=CARTESIAN_POINT('Ctrl Pts',(-19.6064816306962,38.3214010051428,
-0.24546503691556));
#134612=CARTESIAN_POINT('Ctrl Pts',(-19.6018903370721,38.3143318821794,
-0.490523528043517));
#134613=CARTESIAN_POINT('Ctrl Pts',(-19.5928064078599,38.3072372821985,
-0.735003285564459));
#134614=CARTESIAN_POINT('Ctrl Pts',(-19.5734582771935,38.2921262829543,
-1.25572798336444));
#134615=CARTESIAN_POINT('Ctrl Pts',(-19.5337277741488,38.2768998220842,
-1.77382407363922));
#134616=CARTESIAN_POINT('Ctrl Pts',(-19.4738917977642,38.261619823608,-2.28764427739444));
#134617=CARTESIAN_POINT('Ctrl Pts',(-19.4295121635217,38.2502868299046,
-2.66873863043861));
#134618=CARTESIAN_POINT('Ctrl Pts',(-19.3740728619777,38.2389243144595,
-3.04748177586114));
#134619=CARTESIAN_POINT('Ctrl Pts',(-19.3076940317063,38.2275571510876,
-3.42321909537826));
#134620=CARTESIAN_POINT('Ctrl Pts',(-19.3037407923276,38.2268801714288,
-3.44559640394961));
#134621=CARTESIAN_POINT('Ctrl Pts',(-19.2997487578129,38.2262031714306,
-3.4679630563374));
#134622=CARTESIAN_POINT('Ctrl Pts',(-19.2957179528566,38.2255261576213,
-3.49031891578406));
#134623=CARTESIAN_POINT('Ctrl Pts',(-19.2846448302994,38.223666316482,-3.55173324225464));
#134624=CARTESIAN_POINT('Ctrl Pts',(-19.273279117959,38.2218063701963,-3.61306611680491));
#134625=CARTESIAN_POINT('Ctrl Pts',(-19.2616213309563,38.2199464538628,
-3.67431471132612));
#134626=CARTESIAN_POINT('Ctrl Pts',(-19.1859180162957,38.2078685327781,
-4.07205071581049));
#134627=CARTESIAN_POINT('Ctrl Pts',(-19.0978979411997,38.1957915943767,
-4.46623412376666));
#134628=CARTESIAN_POINT('Ctrl Pts',(-18.9980809827903,38.1837499133754,
-4.85616527173311));
#134629=CARTESIAN_POINT('Ctrl Pts',(-18.9695189224102,38.1803042541876,
-4.96774187324223));
#134630=CARTESIAN_POINT('Ctrl Pts',(-18.9399908401207,38.1768614721376,
-5.07897081217355));
#134631=CARTESIAN_POINT('Ctrl Pts',(-18.9095086111142,38.1734223299257,
-5.18983689195414));
#134632=CARTESIAN_POINT('Ctrl Pts',(-18.8042436083947,38.1615458587459,
-5.57269334864992));
#134633=CARTESIAN_POINT('Ctrl Pts',(-18.6876015483329,38.1497127472622,
-5.95121634383531));
#134634=CARTESIAN_POINT('Ctrl Pts',(-18.5600800119694,38.1379558117129,
-6.32475488832808));
#134635=CARTESIAN_POINT('Ctrl Pts',(-18.5245501605861,38.1346801126843,
-6.42882961445071));
#134636=CARTESIAN_POINT('Ctrl Pts',(-18.4881756784329,38.1314102839732,
-6.53251784905278));
#134637=CARTESIAN_POINT('Ctrl Pts',(-18.4509671201825,38.1281469226601,
-6.63580652167005));
#134638=CARTESIAN_POINT('Ctrl Pts',(-18.4115975947957,38.1246940346122,
-6.74509390634705));
#134639=CARTESIAN_POINT('Ctrl Pts',(-18.3712956774121,38.1212472826989,
-6.85393381428967));
#134640=CARTESIAN_POINT('Ctrl Pts',(-18.3300716009059,38.1178098144501,
-6.96230925627709));
#134641=CARTESIAN_POINT('Ctrl Pts',(-18.2866034034477,38.1141852202504,
-7.07658434770875));
#134642=CARTESIAN_POINT('Ctrl Pts',(-18.2421099082503,38.1105709427311,
-7.19034305296013));
#134643=CARTESIAN_POINT('Ctrl Pts',(-18.1966086775199,38.1069653338319,
-7.30356766649902));
#134644=CARTESIAN_POINT('Ctrl Pts',(-18.0364344315031,38.0942728049136,
-7.70214297562891));
#134645=CARTESIAN_POINT('Ctrl Pts',(-17.8636066844371,38.0817606328793,
-8.09427338820435));
#134646=CARTESIAN_POINT('Ctrl Pts',(-17.6788297942159,38.0693683186644,
-8.47919883335055));
#134647=CARTESIAN_POINT('Ctrl Pts',(-17.4941410557528,38.0569819164675,
-8.86394064159966));
#134648=CARTESIAN_POINT('Ctrl Pts',(-17.2975147487385,38.0447152746491,
-9.24148444724058));
#134649=CARTESIAN_POINT('Ctrl Pts',(-17.0896387799908,38.0325078967615,
-9.61112214656425));
#134650=CARTESIAN_POINT('Ctrl Pts',(-16.9719478534403,38.0255965754434,
-9.82039599184553));
#134651=CARTESIAN_POINT('Ctrl Pts',(-16.8506506255678,38.0187043291726,
-10.0271365130934));
#134652=CARTESIAN_POINT('Ctrl Pts',(-16.7258696576324,38.0118199063625,
-10.2312223906275));
#134653=CARTESIAN_POINT('Ctrl Pts',(-16.7240420054285,38.011719071029,-10.234211612542));
#134654=CARTESIAN_POINT('Ctrl Pts',(-16.7222136058273,38.0116182373854,
-10.2372002650485));
#134655=CARTESIAN_POINT('Ctrl Pts',(-16.7203844592107,38.0115174053963,
-10.2401883477739));
#134656=CARTESIAN_POINT('Ctrl Pts',(-16.496887046166,37.9991970760678,-10.605292354764));
#134657=CARTESIAN_POINT('Ctrl Pts',(-16.2622386235539,37.9869016471332,
-10.9618855007411));
#134658=CARTESIAN_POINT('Ctrl Pts',(-16.0171233509335,37.9745682865865,
-11.3093111814066));
#134659=CARTESIAN_POINT('Ctrl Pts',(-15.772008078313,37.9622349260397,-11.6567368620721));
#134660=CARTESIAN_POINT('Ctrl Pts',(-15.5164260326756,37.9498636372587,
-11.9949951748358));
#134661=CARTESIAN_POINT('Ctrl Pts',(-15.2510385443451,37.937391841283,-12.3234781400407));
#134662=CARTESIAN_POINT('Ctrl Pts',(-15.0209201721003,37.9265775055848,
-12.6083068097666));
#134663=CARTESIAN_POINT('Ctrl Pts',(-14.7834292007834,37.9156876614698,
-12.8857874497342));
#134664=CARTESIAN_POINT('Ctrl Pts',(-14.5391979287929,37.9046834544902,
-13.1557243617804));
#134665=CARTESIAN_POINT('Ctrl Pts',(-14.5035166740065,37.9030757819356,
-13.1951611122689));
#134666=CARTESIAN_POINT('Ctrl Pts',(-14.4676914664921,37.9014656665319,
-13.234436940251));
#134667=CARTESIAN_POINT('Ctrl Pts',(-14.4317241868389,37.8998529847101,
-13.2735513270112));
#134668=CARTESIAN_POINT('Ctrl Pts',(-14.4050351306952,37.8986563149564,
-13.3025756534083));
#134669=CARTESIAN_POINT('Ctrl Pts',(-14.3782678830665,37.8974582328909,
-13.3315110490146));
#134670=CARTESIAN_POINT('Ctrl Pts',(-14.3514232272767,37.896258688534,-13.3603572863031));
#134671=CARTESIAN_POINT('Ctrl Pts',(-14.2807641331342,37.8931013108308,
-13.4362848382217));
#134672=CARTESIAN_POINT('Ctrl Pts',(-14.2095609796548,37.8899477113937,
-13.511580594002));
#134673=CARTESIAN_POINT('Ctrl Pts',(-14.137826116108,37.8867988623338,-13.5862395726073));
#134674=CARTESIAN_POINT('Ctrl Pts',(-14.1218861255362,37.8860991659541,
-13.6028293220852));
#134675=CARTESIAN_POINT('Ctrl Pts',(-14.105919880727,37.8853997033161,-13.6193876313737));
#134676=CARTESIAN_POINT('Ctrl Pts',(-14.089927513425,37.884700487121,-13.6359144454374));
#134677=CARTESIAN_POINT('Ctrl Pts',(-13.8018306121266,37.8721043520178,
-13.933639218148));
#134678=CARTESIAN_POINT('Ctrl Pts',(-13.5052571195766,37.8595876521625,
-14.2211442464163));
#134679=CARTESIAN_POINT('Ctrl Pts',(-13.2009832433162,37.8472133580931,
-14.4981048225579));
#134680=CARTESIAN_POINT('Ctrl Pts',(-13.1449376085751,37.8449340787343,
-14.5491194922328));
#134681=CARTESIAN_POINT('Ctrl Pts',(-13.0886305349987,37.8426596044829,
-14.5997765452204));
#134682=CARTESIAN_POINT('Ctrl Pts',(-13.0320666234764,37.8403902903306,
-14.6500741235801));
#134683=CARTESIAN_POINT('Ctrl Pts',(-12.9595373859257,37.8374804557593,
-14.714568337486));
#134684=CARTESIAN_POINT('Ctrl Pts',(-12.8865875895163,37.8345774423366,
-14.7784724833773));
#134685=CARTESIAN_POINT('Ctrl Pts',(-12.8132252571685,37.8316844426535,
-14.8417804630878));
#134686=CARTESIAN_POINT('Ctrl Pts',(-12.5859985584937,37.8227238937418,
-15.0378656033638));
#134687=CARTESIAN_POINT('Ctrl Pts',(-12.354814015658,37.8138594419579,-15.2282319998955));
#134688=CARTESIAN_POINT('Ctrl Pts',(-12.1199682891531,37.8051069108549,
-15.4127601462835));
#134689=CARTESIAN_POINT('Ctrl Pts',(-12.0310092664883,37.8017914721439,
-15.4826589849856));
#134690=CARTESIAN_POINT('Ctrl Pts',(-11.9415249302912,37.7984920856242,
-15.5517200485634));
#134691=CARTESIAN_POINT('Ctrl Pts',(-11.8515314975566,37.7952095929127,
-15.6199366502658));
#134692=CARTESIAN_POINT('Ctrl Pts',(-11.8166646178413,37.7939378303511,
-15.6463663571218));
#134693=CARTESIAN_POINT('Ctrl Pts',(-11.7817212118696,37.7926686904752,
-15.672669260143));
#134694=CARTESIAN_POINT('Ctrl Pts',(-11.7467021824209,37.7914022463875,
-15.6988449621804));
#134695=CARTESIAN_POINT('Ctrl Pts',(-11.4197958063989,37.7795798557136,
-15.9431979333396));
#134696=CARTESIAN_POINT('Ctrl Pts',(-11.0863384374428,37.7679033676162,
-16.1765591425166));
#134697=CARTESIAN_POINT('Ctrl Pts',(-10.7471702519206,37.7562963792053,
-16.398711115669));
#134698=CARTESIAN_POINT('Ctrl Pts',(-10.6092591213106,37.7515767947542,
-16.4890416097792));
#134699=CARTESIAN_POINT('Ctrl Pts',(-10.4704032964871,37.7468687068689,
-16.5775191748096));
#134700=CARTESIAN_POINT('Ctrl Pts',(-10.3306572629965,37.7421669618786,
-16.6641306761861));
#134701=CARTESIAN_POINT('Ctrl Pts',(-10.0911448501292,37.7341085844123,
-16.8125751733828));
#134702=CARTESIAN_POINT('Ctrl Pts',(-9.84901876790622,37.7260689010977,
-16.9555375799676));
#134703=CARTESIAN_POINT('Ctrl Pts',(-9.60454369035955,37.7180218420954,
-17.0929580394649));
#134704=CARTESIAN_POINT('Ctrl Pts',(-9.4959133438119,37.7144462023334,-17.1540196097801));
#134705=CARTESIAN_POINT('Ctrl Pts',(-9.38681916188762,37.7108691210138,
-17.2139869976197));
#134706=CARTESIAN_POINT('Ctrl Pts',(-9.27728412772528,37.7072883901578,
-17.2728550391766));
#134707=CARTESIAN_POINT('Ctrl Pts',(-9.12793803068747,37.7024062245386,
-17.3531189685579));
#134708=CARTESIAN_POINT('Ctrl Pts',(-8.97777206023394,37.6975172049747,
-17.4313394515058));
#134709=CARTESIAN_POINT('Ctrl Pts',(-8.82684254444546,37.6926156040797,
-17.5075046154133));
#134710=CARTESIAN_POINT('Ctrl Pts',(-8.74476432504009,37.6899500242454,
-17.5489246186617));
#134711=CARTESIAN_POINT('Ctrl Pts',(-8.66246397451378,37.6872769406498,
-17.5897396991636));
#134712=CARTESIAN_POINT('Ctrl Pts',(-8.57994990504377,37.6845970086864,
-17.6299464463248));
#134713=CARTESIAN_POINT('Ctrl Pts',(-8.26826620979428,37.6744739944814,
-17.7818210006846));
#134714=CARTESIAN_POINT('Ctrl Pts',(-7.95353234905113,37.6642529063259,
-17.9250156460489));
#134715=CARTESIAN_POINT('Ctrl Pts',(-7.63620777639219,37.6539719042926,
-18.059346188155));
#134716=CARTESIAN_POINT('Ctrl Pts',(-7.26005883546233,37.6417850509578,
-18.2185783923438));
#134717=CARTESIAN_POINT('Ctrl Pts',(-6.88026662954064,37.6295135051812,
-18.3653581156442));
#134718=CARTESIAN_POINT('Ctrl Pts',(-6.49774172838655,37.6172230178417,
-18.4997501739378));
#134719=CARTESIAN_POINT('Ctrl Pts',(-6.38318094531963,37.6135421911827,
-18.5399986894975));
#134720=CARTESIAN_POINT('Ctrl Pts',(-6.26837454386066,37.6098596513791,
-18.5791363595109));
#134721=CARTESIAN_POINT('Ctrl Pts',(-6.15334564802588,37.606177109512,-18.6171654456297));
#134722=CARTESIAN_POINT('Ctrl Pts',(-6.09118153559988,37.6041869839442,
-18.6377171893267));
#134723=CARTESIAN_POINT('Ctrl Pts',(-6.02895264893848,37.602196867221,-18.6579450923162));
#134724=CARTESIAN_POINT('Ctrl Pts',(-5.96666274743723,37.6002070392632,
-18.6778494742461));
#134725=CARTESIAN_POINT('Ctrl Pts',(-5.87827011499062,37.5973833691809,
-18.7060948346273));
#134726=CARTESIAN_POINT('Ctrl Pts',(-5.78975460483368,37.594560287962,-18.7336886763648));
#134727=CARTESIAN_POINT('Ctrl Pts',(-5.7011269252608,37.591738586193,-18.7606319423147));
#134728=CARTESIAN_POINT('Ctrl Pts',(-5.59280594863754,37.5882898950749,
-18.7935620708613));
#134729=CARTESIAN_POINT('Ctrl Pts',(-5.48431235784944,37.5848527587282,
-18.8255108205516));
#134730=CARTESIAN_POINT('Ctrl Pts',(-5.3756642883986,37.5814275511662,-18.8564813631905));
#134731=CARTESIAN_POINT('Ctrl Pts',(-5.06171222036578,37.5715299892217,
-18.9459745862064));
#134732=CARTESIAN_POINT('Ctrl Pts',(-4.74647303080242,37.5617323582183,
-19.027299493722));
#134733=CARTESIAN_POINT('Ctrl Pts',(-4.43035879519402,37.5520409326004,
-19.1005367489769));
#134734=CARTESIAN_POINT('Ctrl Pts',(-4.35795937480887,37.5498213122278,
-19.1173102258842));
#134735=CARTESIAN_POINT('Ctrl Pts',(-4.28551440287934,37.5476064582463,
-19.1336602784616));
#134736=CARTESIAN_POINT('Ctrl Pts',(-4.21302840866956,37.5453975434824,
-19.1495866613937));
#134737=CARTESIAN_POINT('Ctrl Pts',(-3.84867649216185,37.5342944009179,
-19.2296408595543));
#134738=CARTESIAN_POINT('Ctrl Pts',(-3.48328798013247,37.5233413998128,
-19.2989914940603));
#134739=CARTESIAN_POINT('Ctrl Pts',(-3.11747562816837,37.5125359667593,
-19.3577641006097));
#134740=CARTESIAN_POINT('Ctrl Pts',(-3.05333422164579,37.5106413460052,
-19.3680692683517));
#134741=CARTESIAN_POINT('Ctrl Pts',(-2.98917968074487,37.508751387016,-19.3780490748873));
#134742=CARTESIAN_POINT('Ctrl Pts',(-2.92501516954004,37.5068661365552,
-19.3877041148054));
#134743=CARTESIAN_POINT('Ctrl Pts',(-2.77499080805738,37.5024581937327,
-19.410278761937));
#134744=CARTESIAN_POINT('Ctrl Pts',(-2.62491193384176,37.4980759904788,
-19.4310779919012));
#134745=CARTESIAN_POINT('Ctrl Pts',(-2.4748190601751,37.4937201304942,-19.450109183289));
#134746=CARTESIAN_POINT('Ctrl Pts',(-2.04755138594194,37.4813203534797,
-19.5042850590885));
#134747=CARTESIAN_POINT('Ctrl Pts',(-1.62014834859038,37.4689668562284,
-19.5443209042162));
#134748=CARTESIAN_POINT('Ctrl Pts',(-1.19361043227141,37.4566341588547,
-19.5704197706056));
#134749=CARTESIAN_POINT('Ctrl Pts',(-1.08219153373399,37.4534126502741,
-19.5772372347393));
#134750=CARTESIAN_POINT('Ctrl Pts',(-0.970831400969695,37.4501925811159,
-19.5831037882324));
#134751=CARTESIAN_POINT('Ctrl Pts',(-0.859547311735409,37.4469734273457,
-19.5880233177382));
#134752=CARTESIAN_POINT('Ctrl Pts',(-0.413646771470162,37.4340747064666,
-19.6077352179711));
#134753=CARTESIAN_POINT('Ctrl Pts',(0.0310282214002848,37.4211912068577,
-19.6122408734295));
#134754=CARTESIAN_POINT('Ctrl Pts',(0.473404193989049,37.4082934622958,
-19.6017972743967));
#134755=CARTESIAN_POINT('Ctrl Pts',(0.912757168995532,37.3954838550945,
-19.5914250422025));
#134756=CARTESIAN_POINT('Ctrl Pts',(1.34984247919307,37.3826601533477,-19.5663072958401));
#134757=CARTESIAN_POINT('Ctrl Pts',(1.78366747729748,37.3697936825269,-19.5267133830665));
#134758=CARTESIAN_POINT('Ctrl Pts',(2.15005205473759,37.3589273735418,-19.4932745562028));
#134759=CARTESIAN_POINT('Ctrl Pts',(2.51411292077487,37.3480306018999,-19.4495117476803));
#134760=CARTESIAN_POINT('Ctrl Pts',(2.87530835418275,37.3370885291063,-19.395873235886));
#134761=CARTESIAN_POINT('Ctrl Pts',(2.92817866792231,37.3354868731382,-19.3880218493932));
#134762=CARTESIAN_POINT('Ctrl Pts',(2.98098771265191,37.3338842432901,-19.3799588502515));
#134763=CARTESIAN_POINT('Ctrl Pts',(3.03373391741563,37.3322805889984,-19.371685624624));
#134764=CARTESIAN_POINT('Ctrl Pts',(3.21382057702276,37.3268053752678,-19.3434390887052));
#134765=CARTESIAN_POINT('Ctrl Pts',(3.39317347158126,37.3213182618845,-19.3127421647565));
#134766=CARTESIAN_POINT('Ctrl Pts',(3.57172873879676,37.3158173205095,-19.279650252748));
#134767=CARTESIAN_POINT('Ctrl Pts',(3.6811895321862,37.3124450458257,-19.259363721862));
#134768=CARTESIAN_POINT('Ctrl Pts',(3.79035059481444,37.3090675896766,-19.2381770651289));
#134769=CARTESIAN_POINT('Ctrl Pts',(3.89919755210542,37.3056845046957,-19.216102963376));
#134770=CARTESIAN_POINT('Ctrl Pts',(3.96320786830288,37.3036949925886,-19.203121707233));
#134771=CARTESIAN_POINT('Ctrl Pts',(4.02710906651578,37.3017076962598,-19.1898289039063));
#134772=CARTESIAN_POINT('Ctrl Pts',(4.09089827654851,37.2997231414911,-19.1762263927735));
#134773=CARTESIAN_POINT('Ctrl Pts',(4.1347533584461,37.2983587600876,-19.1668746663697));
#134774=CARTESIAN_POINT('Ctrl Pts',(4.17855550878663,37.2969956744177,-19.1573765544631));
#134775=CARTESIAN_POINT('Ctrl Pts',(4.22230380689256,37.2956340535624,-19.1477326511051));
#134776=CARTESIAN_POINT('Ctrl Pts',(4.22628092490239,37.2955102698483,-19.146855932618));
#134777=CARTESIAN_POINT('Ctrl Pts',(4.22915514797922,37.2954208120406,-19.1462219482238));
#134778=CARTESIAN_POINT('Ctrl Pts',(4.23487992501747,37.2952426290987,-19.1449560198555));
#134779=CARTESIAN_POINT('Ctrl Pts',(4.44097189839345,37.2888280431915,-19.0993825985965));
#134780=CARTESIAN_POINT('Ctrl Pts',(4.64631534070409,37.2824323803307,-19.0504742200405));
#134781=CARTESIAN_POINT('Ctrl Pts',(4.85080550832561,37.2760733314718,-18.9982487938092));
#134782=CARTESIAN_POINT('Ctrl Pts',(5.03494054045763,37.2703472680644,-18.9512219335496));
#134783=CARTESIAN_POINT('Ctrl Pts',(5.21838376473572,37.2646509636547,-18.9015054332754));
#134784=CARTESIAN_POINT('Ctrl Pts',(5.40105974461673,37.2589968975089,-18.8491118147254));
#134785=CARTESIAN_POINT('Ctrl Pts',(5.57904123141469,37.253488132209,-18.7980646319796));
#134786=CARTESIAN_POINT('Ctrl Pts',(5.75629455347911,37.2480194561182,-18.7444761042721));
#134787=CARTESIAN_POINT('Ctrl Pts',(5.93275512098658,37.2425838007535,-18.6883771199872));
#134788=CARTESIAN_POINT('Ctrl Pts',(6.41525165470281,37.2277210758456,-18.5349855388266));
#134789=CARTESIAN_POINT('Ctrl Pts',(6.89183259950012,37.2131058924958,-18.3628208829647));
#134790=CARTESIAN_POINT('Ctrl Pts',(7.36113126221393,37.1985822269549,-18.1725263300021));
#134791=CARTESIAN_POINT('Ctrl Pts',(7.57278707245239,37.1920319883927,-18.086702629678));
#134792=CARTESIAN_POINT('Ctrl Pts',(7.78296218695324,37.1855003629256,-17.9971907993495));
#134793=CARTESIAN_POINT('Ctrl Pts',(7.9915340659433,37.1789730313214,-17.9040474205219));
#134794=CARTESIAN_POINT('Ctrl Pts',(8.00595564181431,37.1785217029428,-17.8976070781749));
#134795=CARTESIAN_POINT('Ctrl Pts',(8.02036955193912,37.1780703950686,-17.8911493736308));
#134796=CARTESIAN_POINT('Ctrl Pts',(8.03477575547052,37.1776191029575,-17.88467432562));
#134797=CARTESIAN_POINT('Ctrl Pts',(8.08851822552315,37.1759355537345,-17.8605191015839));
#134798=CARTESIAN_POINT('Ctrl Pts',(8.14215436712328,37.1742511546515,-17.8361233858142));
#134799=CARTESIAN_POINT('Ctrl Pts',(8.19568178852652,37.1725657989704,-17.8114881001966));
#134800=CARTESIAN_POINT('Ctrl Pts',(8.7000719046341,37.1566846538414,-17.5793492403891));
#134801=CARTESIAN_POINT('Ctrl Pts',(9.19480522367817,37.1407185448253,-17.3259368583604));
#134802=CARTESIAN_POINT('Ctrl Pts',(9.67790226679725,37.1245821886357,-17.052032446776));
#134803=CARTESIAN_POINT('Ctrl Pts',(10.0531928874833,37.1120467711326,-16.8392516854439));
#134804=CARTESIAN_POINT('Ctrl Pts',(10.421461948597,37.0994086066333,-16.6141049123041));
#134805=CARTESIAN_POINT('Ctrl Pts',(10.7818005393329,37.086627708017,-16.3769683640779));
#134806=CARTESIAN_POINT('Ctrl Pts',(11.0859103639118,37.0758411951758,-16.1768356113381));
#134807=CARTESIAN_POINT('Ctrl Pts',(11.3843728585886,37.0649531916561,-15.9681622004923));
#134808=CARTESIAN_POINT('Ctrl Pts',(11.6768005699535,37.0539412770167,-15.7514108015184));
#134809=CARTESIAN_POINT('Ctrl Pts',(11.7506650756872,37.0511597703386,-15.6966614247321));
#134810=CARTESIAN_POINT('Ctrl Pts',(11.8241447495375,37.0483703699247,-15.6413965402701));
#134811=CARTESIAN_POINT('Ctrl Pts',(11.8972337402696,37.0455727347368,-15.5856233538271));
#134812=CARTESIAN_POINT('Ctrl Pts',(12.0473954861954,37.0398249773785,-15.4710370260063));
#134813=CARTESIAN_POINT('Ctrl Pts',(12.1958724496968,37.0340850451868,-15.3542733731658));
#134814=CARTESIAN_POINT('Ctrl Pts',(12.3426135016524,37.0283563732555,-15.2353862615293));
#134815=CARTESIAN_POINT('Ctrl Pts',(12.7256964553939,37.0134010725049,-14.9250189493113));
#134816=CARTESIAN_POINT('Ctrl Pts',(13.0969527566556,36.9985224384667,-14.6001776693045));
#134817=CARTESIAN_POINT('Ctrl Pts',(13.4554444881056,36.9837815623942,-14.261819612544));
#134818=CARTESIAN_POINT('Ctrl Pts',(13.5002020971125,36.9819411674568,-14.2195756881232));
#134819=CARTESIAN_POINT('Ctrl Pts',(13.5447608253686,36.9801029072656,-14.177120956111));
#134820=CARTESIAN_POINT('Ctrl Pts',(13.5891189176912,36.9782668881996,-14.1344571775304));
#134821=CARTESIAN_POINT('Ctrl Pts',(13.6313036657756,36.9765208256951,-14.0938837295411));
#134822=CARTESIAN_POINT('Ctrl Pts',(13.6733070862598,36.9747763327875,-14.0531218134198));
#134823=CARTESIAN_POINT('Ctrl Pts',(13.7151271959417,36.9730340732808,-14.0121725182789));
#134824=CARTESIAN_POINT('Ctrl Pts',(14.0691881025561,36.9582836102808,-13.6654841744863));
#134825=CARTESIAN_POINT('Ctrl Pts',(14.4101161778144,36.9436941357002,-13.3053593650157));
#134826=CARTESIAN_POINT('Ctrl Pts',(14.7369324573847,36.9293103723178,-12.9327769920607));
#134827=CARTESIAN_POINT('Ctrl Pts',(14.8370747188282,36.9249029340008,-12.8186111939225));
#134828=CARTESIAN_POINT('Ctrl Pts',(14.9358915772794,36.9205151885609,-12.7032753184076));
#134829=CARTESIAN_POINT('Ctrl Pts',(15.033354198827,36.9161487608568,-12.5867970150383));
#134830=CARTESIAN_POINT('Ctrl Pts',(15.0664640508616,36.9146654047464,-12.5472271847939));
#134831=CARTESIAN_POINT('Ctrl Pts',(15.0994176059787,36.9131845085059,-12.5075255139416));
#134832=CARTESIAN_POINT('Ctrl Pts',(15.1322137146631,36.9117061348057,-12.4676931036841));
#134833=CARTESIAN_POINT('Ctrl Pts',(15.3142634138276,36.9034997500188,-12.2465852163385));
#134834=CARTESIAN_POINT('Ctrl Pts',(15.4915239712219,36.8953113195955,-12.02147648875));
#134835=CARTESIAN_POINT('Ctrl Pts',(15.663812651587,36.8871177459385,-11.7925974275624));
#134836=CARTESIAN_POINT('Ctrl Pts',(15.9753635547492,36.8723012457043,-11.3787137175195));
#134837=CARTESIAN_POINT('Ctrl Pts',(16.2706548489913,36.8574676849735,-10.952503182796));
#134838=CARTESIAN_POINT('Ctrl Pts',(16.5486428680683,36.8424808685635,-10.5153131590783));
#134839=CARTESIAN_POINT('Ctrl Pts',(16.7892762751914,36.8295079040931,-10.1368705005899));
#134840=CARTESIAN_POINT('Ctrl Pts',(17.0169449752544,36.8164201333389,-9.7502006389346));
#134841=CARTESIAN_POINT('Ctrl Pts',(17.2309988091711,36.8031293435992,-9.35616235654823));
#134842=CARTESIAN_POINT('Ctrl Pts',(17.2770351481076,36.8002709070555,-9.27141694652691));
#134843=CARTESIAN_POINT('Ctrl Pts',(17.3224418406734,36.7974030936675,-9.18633059162961));
#134844=CARTESIAN_POINT('Ctrl Pts',(17.3672170261624,36.7945250434654,-9.10091431449509));
#134845=CARTESIAN_POINT('Ctrl Pts',(17.4378698658838,36.7899836347049,-8.9661320132702));
#134846=CARTESIAN_POINT('Ctrl Pts',(17.5069502735399,36.7854167332321,-8.83052830375403));
#134847=CARTESIAN_POINT('Ctrl Pts',(17.574451551376,36.7808210373538,-8.69414538164969));
#134848=CARTESIAN_POINT('Ctrl Pts',(17.7667722068307,36.7677272519929,-8.30557121220027));
#134849=CARTESIAN_POINT('Ctrl Pts',(17.9460821143344,36.7545552475576,-7.91068146842821));
#134850=CARTESIAN_POINT('Ctrl Pts',(18.1120910199282,36.7413991668536,-7.51031589834468));
#134851=CARTESIAN_POINT('Ctrl Pts',(18.3044355253997,36.7261560096994,-7.04643646181606));
#134852=CARTESIAN_POINT('Ctrl Pts',(18.4789235707124,36.7109344669238,-6.57520412933335));
#134853=CARTESIAN_POINT('Ctrl Pts',(18.6350632900541,36.6958809336764,-6.0979563892202));
#134854=CARTESIAN_POINT('Ctrl Pts',(18.6670876917991,36.6927934399982,-6.00007243358293));
#134855=CARTESIAN_POINT('Ctrl Pts',(18.698342169984,36.6897110077592,-5.90193649301981));
#134856=CARTESIAN_POINT('Ctrl Pts',(18.7288193753953,36.6866377147177,-5.80355915449656));
#134857=CARTESIAN_POINT('Ctrl Pts',(18.846485960315,36.6747723257567,-5.42374331176126));
#134858=CARTESIAN_POINT('Ctrl Pts',(18.9525677005067,36.6630435347074,-5.0403252674719));
#134859=CARTESIAN_POINT('Ctrl Pts',(19.0468249587122,36.651501065329,-4.6540043152074));
#134860=CARTESIAN_POINT('Ctrl Pts',(19.0621714231403,36.6496217819815,-4.59110559669355));
#134861=CARTESIAN_POINT('Ctrl Pts',(19.0772042147917,36.6477476359712,-4.52812985148173));
#134862=CARTESIAN_POINT('Ctrl Pts',(19.091922164403,36.6458789486375,-4.46508008617218));
#134863=CARTESIAN_POINT('Ctrl Pts',(19.2057628249547,36.6314249923431,-3.97740163095018));
#134864=CARTESIAN_POINT('Ctrl Pts',(19.3009735235953,36.6171248683502,-3.48523382404103));
#134865=CARTESIAN_POINT('Ctrl Pts',(19.3773145485376,36.6028224438316,-2.9901178332463));
#134866=CARTESIAN_POINT('Ctrl Pts',(19.4535966200148,36.5885310641934,-2.49538418999422));
#134867=CARTESIAN_POINT('Ctrl Pts',(19.5110401161259,36.5742370975551,-1.99770729874087));
#134868=CARTESIAN_POINT('Ctrl Pts',(19.5494286454346,36.5597850706576,-1.49857746034037));
#134869=CARTESIAN_POINT('Ctrl Pts',(19.584610724776,36.5465401673985,-1.04113806652853));
#134870=CARTESIAN_POINT('Ctrl Pts',(19.6037884377531,36.5331625543756,-0.582477814267329));
#134871=CARTESIAN_POINT('Ctrl Pts',(19.606806029028,36.5195326826575,-0.123707999658565));
#134872=CARTESIAN_POINT('Ctrl Pts',(19.6070772634928,36.5183075694383,-0.0824717374222205));
#134873=CARTESIAN_POINT('Ctrl Pts',(19.607217943127,36.5170804180169,-0.0412345710925521));
#134874=CARTESIAN_POINT('Ctrl Pts',(19.6072283590835,36.515851144031,2.70426017449526E-6));
#134875=CARTESIAN_POINT('Ctrl Pts',(19.6059378657207,36.5144002032715,-4.00652834577183E-5));
#134876=CARTESIAN_POINT('Ctrl Pts',(19.7111810105314,36.4166723123395,-1.85679725819832E-9));
#134877=CARTESIAN_POINT('Ctrl Pts',(19.7980618577237,36.2998348577897,-8.13638753559964E-7));
#134878=CARTESIAN_POINT('Ctrl Pts',(19.8631050811626,36.1718466498468,-1.38139786645888E-6));
#134879=CARTESIAN_POINT('Ctrl Pts',(19.9260615799558,36.0479645752374,-1.93094222814533E-6));
#134880=CARTESIAN_POINT('Ctrl Pts',(19.9685573089836,35.9136371560284,-2.24728953040275E-6));
#134881=CARTESIAN_POINT('Ctrl Pts',(19.9874618557148,35.7761114553244,-1.34389155204711E-6));
#134882=CARTESIAN_POINT('Ctrl Pts',(19.9948517073719,35.7223521908631,-9.90750279276091E-7));
#134883=CARTESIAN_POINT('Ctrl Pts',(19.9986372204065,35.6681041906773,-4.51267821886432E-7));
#134884=CARTESIAN_POINT('Ctrl Pts',(19.9986336194254,35.6137998046254,3.32300152644625E-7));
#134885=CARTESIAN_POINT('Ctrl Pts',(19.8820073425386,53.8215594674016,-2.16928191603593));
#134886=CARTESIAN_POINT('Ctrl Pts',(20.2403878279223,53.7261403363333,1.1153642100157));
#134887=CARTESIAN_POINT('Ctrl Pts',(19.297725882628,53.5353020741967,7.86244683216677));
#134888=CARTESIAN_POINT('Ctrl Pts',(13.2349771460924,53.2490446809919,16.0945758622417));
#134889=CARTESIAN_POINT('Ctrl Pts',(3.98895985928916,52.962787287787,20.4519269384134));
#134890=CARTESIAN_POINT('Ctrl Pts',(-6.21786348618688,52.6765298945822,
19.8882367970463));
#134891=CARTESIAN_POINT('Ctrl Pts',(-14.927915826462,52.3902725013773,14.5379999999149));
#134892=CARTESIAN_POINT('Ctrl Pts',(-20.0457362042772,52.1040151081724,
5.68934654284297));
#134893=CARTESIAN_POINT('Ctrl Pts',(-20.3393868318935,51.8177577149676,
-4.52856154269347));
#134894=CARTESIAN_POINT('Ctrl Pts',(-15.7383604648369,51.5315003217627,
-13.6566096599856));
#134895=CARTESIAN_POINT('Ctrl Pts',(-7.34982640903987,51.2452429285578,
-19.4981807784869));
#134896=CARTESIAN_POINT('Ctrl Pts',(2.80745052192426,50.958985535353,-20.6474474983464));
#134897=CARTESIAN_POINT('Ctrl Pts',(12.2891133792828,50.6727281421481,-16.8278540621266));
#134898=CARTESIAN_POINT('Ctrl Pts',(18.8133631076145,50.3864707489432,-8.95858708380006));
#134899=CARTESIAN_POINT('Ctrl Pts',(20.8101257746105,50.1002133557384,1.06658752649536));
#134900=CARTESIAN_POINT('Ctrl Pts',(17.798872252366,49.8139559625335,10.8350856303288));
#134901=CARTESIAN_POINT('Ctrl Pts',(10.5042704668338,49.5276985693287,17.996089493076));
#134902=CARTESIAN_POINT('Ctrl Pts',(0.6817862167028,49.2414411761238,20.8262839741978));
#134903=CARTESIAN_POINT('Ctrl Pts',(-9.30477169622158,48.9551837829189,
18.6445745108007));
#134904=CARTESIAN_POINT('Ctrl Pts',(-17.0521101706663,48.668926389714,11.9759957736908));
#134905=CARTESIAN_POINT('Ctrl Pts',(-20.6958103189646,48.3826689965092,
2.42535992714814));
#134906=CARTESIAN_POINT('Ctrl Pts',(-19.3590054879599,48.0964116033043,
-7.70894559848936));
#134907=CARTESIAN_POINT('Ctrl Pts',(-13.3634015014218,47.8101542100995,
-15.9880716785027));
#134908=CARTESIAN_POINT('Ctrl Pts',(-4.15185734125771,47.5238968168946,
-20.4196233140866));
#134909=CARTESIAN_POINT('Ctrl Pts',(6.05884297351448,47.2376394236897,-19.9371351381149));
#134910=CARTESIAN_POINT('Ctrl Pts',(14.8114656757198,46.9513820304849,-14.6567192855135));
#134911=CARTESIAN_POINT('Ctrl Pts',(19.9996674827407,46.66512463728,-5.84912269196153));
#134912=CARTESIAN_POINT('Ctrl Pts',(20.374893029003,46.3788672440752,4.36608173755569));
#134913=CARTESIAN_POINT('Ctrl Pts',(15.8468432312126,46.0926098508703,13.5305763102926));
#134914=CARTESIAN_POINT('Ctrl Pts',(7.50520601537002,45.8063524576654,19.4388996177812));
#134915=CARTESIAN_POINT('Ctrl Pts',(-2.64258014835063,45.5200950644606,
20.6691970294589));
#134916=CARTESIAN_POINT('Ctrl Pts',(-12.1544219629327,45.2338376712557,
16.9253940110788));
#134917=CARTESIAN_POINT('Ctrl Pts',(-18.7412679285197,44.9475802780509,
9.10844729438452));
#134918=CARTESIAN_POINT('Ctrl Pts',(-20.8179750275422,44.661322884846,-0.900472895668681));
#134919=CARTESIAN_POINT('Ctrl Pts',(-17.8847778525794,44.3750654916411,
-10.6926917493713));
#134920=CARTESIAN_POINT('Ctrl Pts',(-10.6475585580624,44.0888080984363,
-17.9116842434155));
#134921=CARTESIAN_POINT('Ctrl Pts',(-0.847974333384783,43.8025507052314,
-20.8201795192335));
#134922=CARTESIAN_POINT('Ctrl Pts',(9.15567730089577,43.5162933120265,-18.7182400039387));
#134923=CARTESIAN_POINT('Ctrl Pts',(16.9559894278378,43.2300359188217,-12.1117033569288));
#134924=CARTESIAN_POINT('Ctrl Pts',(20.675794983331,42.9437785256168,-2.59045121367979));
#134925=CARTESIAN_POINT('Ctrl Pts',(19.4199122925871,42.657521132412,7.55420030389801));
#134926=CARTESIAN_POINT('Ctrl Pts',(13.4905730592977,42.3712637392071,15.8809122601613));
#134927=CARTESIAN_POINT('Ctrl Pts',(4.31468945563375,42.0850063460022,20.3858379907383));
#134928=CARTESIAN_POINT('Ctrl Pts',(-5.89953630744252,41.7987489527974,
19.9848544413102));
#134929=CARTESIAN_POINT('Ctrl Pts',(-14.6940220563208,41.5124915595925,
14.7744594314496));
#134930=CARTESIAN_POINT('Ctrl Pts',(-19.95235004708,41.2262341663877,6.00854918278729));
#134931=CARTESIAN_POINT('Ctrl Pts',(-20.4090888513485,40.9399767731828,
-4.20333533529639));
#134932=CARTESIAN_POINT('Ctrl Pts',(-15.9543229905758,40.6537193799779,
-13.4036753763873));
#134933=CARTESIAN_POINT('Ctrl Pts',(-7.66010440525888,40.367461986773,-19.3783832190336));
#134934=CARTESIAN_POINT('Ctrl Pts',(2.47753986138945,40.0812045935682,-20.689628607552));
#134935=CARTESIAN_POINT('Ctrl Pts',(12.0189571883783,39.7949472003633,-17.021856649234));
#134936=CARTESIAN_POINT('Ctrl Pts',(18.6679786455892,39.5086898071585,-9.25772698728508));
#134937=CARTESIAN_POINT('Ctrl Pts',(20.8244985084042,39.2224324139536,0.7343007262147));
#134938=CARTESIAN_POINT('Ctrl Pts',(17.9695442032234,38.9361750207487,10.5496169035526));
#134939=CARTESIAN_POINT('Ctrl Pts',(10.7901685176357,38.6499176275439,17.8261380855278));
#134940=CARTESIAN_POINT('Ctrl Pts',(1.01410841385843,38.363660234339,20.8127489728598));
#134941=CARTESIAN_POINT('Ctrl Pts',(-9.00599973362132,38.0774028411341,
18.7907132510671));
#134942=CARTESIAN_POINT('Ctrl Pts',(-16.8587887012987,37.7911454479293,
12.2466395065066));
#134943=CARTESIAN_POINT('Ctrl Pts',(-20.6544627263665,37.5048880547244,
2.75537750195788));
#134944=CARTESIAN_POINT('Ctrl Pts',(-19.479582171938,37.2186306615196,-7.39897385304589));
#134945=CARTESIAN_POINT('Ctrl Pts',(-13.6168853524313,36.9323732683147,
-15.7727413274892));
#134946=CARTESIAN_POINT('Ctrl Pts',(-4.47724675007013,36.6461158751098,
-20.3507542185128));
#134947=CARTESIAN_POINT('Ctrl Pts',(5.73985387472365,36.359858481905,-20.0313008322374));
#134948=CARTESIAN_POINT('Ctrl Pts',(14.5756425267251,36.0736010887001,-14.8912585424175));
#134949=CARTESIAN_POINT('Ctrl Pts',(19.9037617584336,35.7873436954953,-6.16759295601744));
#134950=CARTESIAN_POINT('Ctrl Pts',(20.4419847700066,35.5010863022903,4.04032118550451));
#134951=CARTESIAN_POINT('Ctrl Pts',(16.0607865057026,35.2148289090856,13.2759207553161));
#134952=CARTESIAN_POINT('Ctrl Pts',(7.81451500225714,34.9285715158806,19.3166324537198));
#134953=CARTESIAN_POINT('Ctrl Pts',(-2.31234198512863,34.6423141226758,
20.7087425559978));
#134954=CARTESIAN_POINT('Ctrl Pts',(-11.8827264546395,34.3560567294709,
17.1172347638628));
#134955=CARTESIAN_POINT('Ctrl Pts',(-18.5935011802539,34.0697993362661,
9.40641769458459));
#134956=CARTESIAN_POINT('Ctrl Pts',(-20.8296939053358,33.7835419430612,
-0.568083127758166));
#134957=CARTESIAN_POINT('Ctrl Pts',(-18.0531693809107,33.4972845498563,
-10.4058674418677));
#134958=CARTESIAN_POINT('Ctrl Pts',(-10.9320844909879,33.2110271566515,
-17.7394618353618));
#134959=CARTESIAN_POINT('Ctrl Pts',(-1.18019128651735,32.9247697634466,
-20.8039821878071));
#134960=CARTESIAN_POINT('Ctrl Pts',(8.85577519841042,32.6385123702418,-18.8620107541918));
#134961=CARTESIAN_POINT('Ctrl Pts',(16.7604610808656,32.3522549770369,-12.3807535827286));
#134962=CARTESIAN_POINT('Ctrl Pts',(20.6319206771693,32.065997583832,-2.92021204696531));
#134963=CARTESIAN_POINT('Ctrl Pts',(19.5378004198938,31.7797401906272,7.24344331141079));
#134964=CARTESIAN_POINT('Ctrl Pts',(13.7427536044721,31.4934827974223,15.6632281350241));
#134965=CARTESIAN_POINT('Ctrl Pts',(4.63863663449363,31.2072254042174,20.3151013928761));
#134966=CARTESIAN_POINT('Ctrl Pts',(-2.17208336688599,31.0163871420809,
20.1543888667702));
#134967=CARTESIAN_POINT('Ctrl Pts',(-5.35555774981653,30.9209680110126,
19.2696134156444));
#134968=CARTESIAN_POINT('Ctrl Pts',(19.8820073425386,54.1584710655154,-2.16928191603593));
#134969=CARTESIAN_POINT('Ctrl Pts',(20.2404157941224,54.0630519344471,1.11562052718359));
#134970=CARTESIAN_POINT('Ctrl Pts',(19.2977435724019,53.8722136723105,7.86230039419704));
#134971=CARTESIAN_POINT('Ctrl Pts',(13.234994126867,53.5859562791056,16.0946669136733));
#134972=CARTESIAN_POINT('Ctrl Pts',(3.98896340282141,53.2996988859008,20.4519140023847));
#134973=CARTESIAN_POINT('Ctrl Pts',(-6.21787004639461,53.0134414926959,
19.8882774602581));
#134974=CARTESIAN_POINT('Ctrl Pts',(-14.9279330029231,52.727184099491,14.5380073982138));
#134975=CARTESIAN_POINT('Ctrl Pts',(-20.0457588142903,52.4409267062862,
5.68935755856064));
#134976=CARTESIAN_POINT('Ctrl Pts',(-20.3394099609909,52.1546693130813,
-4.52856896977616));
#134977=CARTESIAN_POINT('Ctrl Pts',(-15.7383782824923,51.8684119198765,
-13.656623997543));
#134978=CARTESIAN_POINT('Ctrl Pts',(-7.3498347601589,51.5821545266716,-19.4982034689911));
#134979=CARTESIAN_POINT('Ctrl Pts',(2.80745371372676,51.2958971334667,-20.6474706246122));
#134980=CARTESIAN_POINT('Ctrl Pts',(12.2891273124188,51.0096397402619,-16.8278732922152));
#134981=CARTESIAN_POINT('Ctrl Pts',(18.8133844458415,50.723382347057,-8.95859717062644));
#134982=CARTESIAN_POINT('Ctrl Pts',(20.810149374386,50.4371249538521,1.06658869940442));
#134983=CARTESIAN_POINT('Ctrl Pts',(17.7988924385743,50.1508675606473,10.8350979368346));
#134984=CARTESIAN_POINT('Ctrl Pts',(10.5042823794799,49.8646101674424,17.9961098931941));
#134985=CARTESIAN_POINT('Ctrl Pts',(0.68178699004294,49.5783527742375,20.826307597941));
#134986=CARTESIAN_POINT('Ctrl Pts',(-9.30478224883015,49.2920953810327,
18.644595653287));
#134987=CARTESIAN_POINT('Ctrl Pts',(-17.0521295094394,49.0058379878278,
11.9760093568437));
#134988=CARTESIAN_POINT('Ctrl Pts',(-20.6958337901072,48.719580594623,2.42536267716167));
#134989=CARTESIAN_POINT('Ctrl Pts',(-19.3590274430076,48.4333232014181,
-7.70895434091232));
#134990=CARTESIAN_POINT('Ctrl Pts',(-13.3634166568648,48.1470658082132,
-15.9880898107293));
#134991=CARTESIAN_POINT('Ctrl Pts',(-4.15186204987873,47.8608084150084,
-20.419646471915));
#134992=CARTESIAN_POINT('Ctrl Pts',(6.05884984484965,47.5745510218035,-19.9371577488651));
#134993=CARTESIAN_POINT('Ctrl Pts',(14.8114824734094,47.2882936285986,-14.6567359076858));
#134994=CARTESIAN_POINT('Ctrl Pts',(19.9996901643713,47.0020362353938,-5.84912932546328));
#134995=CARTESIAN_POINT('Ctrl Pts',(20.3749161361774,46.715778842189,4.36608668913542));
#134996=CARTESIAN_POINT('Ctrl Pts',(15.8468612031237,46.429521448984,13.5305916553222));
#134997=CARTESIAN_POINT('Ctrl Pts',(7.50521452702718,46.1432640557792,19.4389216634461));
#134998=CARTESIAN_POINT('Ctrl Pts',(-2.64258314530183,45.8570066625743,
20.6692204704028));
#134999=CARTESIAN_POINT('Ctrl Pts',(-12.1544357472674,45.5707492693695,
16.9254132061751));
#135000=CARTESIAN_POINT('Ctrl Pts',(-18.741289182999,45.2844918761646,9.10845762427805));
#135001=CARTESIAN_POINT('Ctrl Pts',(-20.8179986372159,44.9982344829598,
-0.90047391689526));
#135002=CARTESIAN_POINT('Ctrl Pts',(-17.884798135713,44.7119770897549,-10.6927038759572));
#135003=CARTESIAN_POINT('Ctrl Pts',(-10.6475706334628,44.42571969655,-17.9117045570636));
#135004=CARTESIAN_POINT('Ctrl Pts',(-0.8479752950728,44.1394623033452,-20.8202031314074));
#135005=CARTESIAN_POINT('Ctrl Pts',(9.15568768435301,43.8532049101403,-18.718261232302));
#135006=CARTESIAN_POINT('Ctrl Pts',(16.9560086576321,43.5669475169354,-12.1117170928164));
#135007=CARTESIAN_POINT('Ctrl Pts',(20.6758184317582,43.2806901237306,-2.59045415151151));
#135008=CARTESIAN_POINT('Ctrl Pts',(19.4199343167173,42.9944327305257,7.55420887111954));
#135009=CARTESIAN_POINT('Ctrl Pts',(13.4905883589619,42.7081753373208,15.8809302707102));
#135010=CARTESIAN_POINT('Ctrl Pts',(4.31469434892477,42.421917944116,20.3858611103252));
#135011=CARTESIAN_POINT('Ctrl Pts',(-5.89954299810896,42.1356605509111,
19.9848771061415));
#135012=CARTESIAN_POINT('Ctrl Pts',(-14.694038720817,41.8494031577062,14.7744761871697));
#135013=CARTESIAN_POINT('Ctrl Pts',(-19.952372675048,41.5631457645014,6.0085559970853));
#135014=CARTESIAN_POINT('Ctrl Pts',(-20.4091119973043,41.2768883712965,
-4.20334010230065));
#135015=CARTESIAN_POINT('Ctrl Pts',(-15.9543410843797,40.9906309780917,
-13.4036905775009));
#135016=CARTESIAN_POINT('Ctrl Pts',(-7.66011309258631,40.7043735848869,
-19.3784051960655));
#135017=CARTESIAN_POINT('Ctrl Pts',(2.47754267116846,40.418116191682,-20.6896520716679));
#135018=CARTESIAN_POINT('Ctrl Pts',(12.0189708190822,40.1318587984771,-17.0218759537284));
#135019=CARTESIAN_POINT('Ctrl Pts',(18.6679998169514,39.8456014052722,-9.25773748647689));
#135020=CARTESIAN_POINT('Ctrl Pts',(20.8245221254755,39.5593440120673,0.734301558985316));
#135021=CARTESIAN_POINT('Ctrl Pts',(17.9695645824918,39.2730866188625,10.5496288678775));
#135022=CARTESIAN_POINT('Ctrl Pts',(10.7901807547677,38.9868292256576,17.8261583021575));
#135023=CARTESIAN_POINT('Ctrl Pts',(1.01410956396383,38.7005718324528,20.8127725766075));
#135024=CARTESIAN_POINT('Ctrl Pts',(-9.00600994733841,38.4143144392479,
18.7907345616207));
#135025=CARTESIAN_POINT('Ctrl Pts',(-16.8588078208392,38.1280570460431,
12.2466533954288));
#135026=CARTESIAN_POINT('Ctrl Pts',(-20.6544861506375,37.8417996528381,
2.75538062682554));
#135027=CARTESIAN_POINT('Ctrl Pts',(-19.4796042636667,37.5555422596334,
-7.398982244211));
#135028=CARTESIAN_POINT('Ctrl Pts',(-13.616900795492,37.2692848664284,-15.7727592153893));
#135029=CARTESIAN_POINT('Ctrl Pts',(-4.47725182742733,36.9830274732236,
-20.3507772982555));
#135030=CARTESIAN_POINT('Ctrl Pts',(5.73986038371639,36.6967700800187,-20.0313235498545));
#135031=CARTESIAN_POINT('Ctrl Pts',(14.5756590581179,36.4105126868139,-14.8912754303789));
#135032=CARTESIAN_POINT('Ctrl Pts',(19.9037843290058,36.124255293609,-6.16759995112675));
#135033=CARTESIAN_POINT('Ctrl Pts',(20.4420079578344,35.8379979004042,4.0403257685101));
#135034=CARTESIAN_POINT('Ctrl Pts',(16.0608047111553,35.5517405071993,13.2759358097989));
#135035=CARTESIAN_POINT('Ctrl Pts',(7.81452388280918,35.2654831139944,19.3166543641942));
#135036=CARTESIAN_POINT('Ctrl Pts',(-2.31234464362068,34.9792257207895,
20.7087660348721));
#135037=CARTESIAN_POINT('Ctrl Pts',(-11.8827398590164,34.6929683275847,
17.1172541903054));
#135038=CARTESIAN_POINT('Ctrl Pts',(-18.5935224102083,34.4067109343798,
9.40642833496142));
#135039=CARTESIAN_POINT('Ctrl Pts',(-20.8297172433763,34.120453541175,-0.568083717359696));
#135040=CARTESIAN_POINT('Ctrl Pts',(-18.053190422491,33.8341961479701,-10.4058793520343));
#135041=CARTESIAN_POINT('Ctrl Pts',(-10.9320957588477,33.5479387547652,
-17.7394817368625));
#135042=CARTESIAN_POINT('Ctrl Pts',(-1.18019487600516,33.2616813615604,
-20.8040062134658));
#135043=CARTESIAN_POINT('Ctrl Pts',(8.85578972509668,32.9754239683555,-18.8620312854878));
#135044=CARTESIAN_POINT('Ctrl Pts',(16.7604711591572,32.6891665751506,-12.3807693368925));
#135045=CARTESIAN_POINT('Ctrl Pts',(20.6319618660377,32.4029091819458,-2.92021194580628));
#135046=CARTESIAN_POINT('Ctrl Pts',(19.5377870811216,32.1166517887409,7.24344471662129));
#135047=CARTESIAN_POINT('Ctrl Pts',(13.7428407120304,31.8303943955361,15.6632596149095));
#135048=CARTESIAN_POINT('Ctrl Pts',(4.63848926318545,31.5441370023312,20.3150951715733));
#135049=CARTESIAN_POINT('Ctrl Pts',(-2.17183494464914,31.3532987401946,
20.1544579101705));
#135050=CARTESIAN_POINT('Ctrl Pts',(-5.35555774981653,31.2578796091263,
19.2696134156444));
#135051=CARTESIAN_POINT('Ctrl Pts',(19.7370381450048,54.4928955797797,-2.15346464702609));
#135052=CARTESIAN_POINT('Ctrl Pts',(20.0928319302776,54.3974764487114,1.10747373029198));
#135053=CARTESIAN_POINT('Ctrl Pts',(19.1570336734586,54.2066381865748,7.80497962561032));
#135054=CARTESIAN_POINT('Ctrl Pts',(13.1384906594942,53.9203807933699,15.977308660794));
#135055=CARTESIAN_POINT('Ctrl Pts',(3.95987779855331,53.6341234001651,20.3027899631316));
#135056=CARTESIAN_POINT('Ctrl Pts',(-6.17253227631737,53.3478660069602,
19.7432605968581));
#135057=CARTESIAN_POINT('Ctrl Pts',(-14.8190855014476,53.0616086137553,
14.4320034985799));
#135058=CARTESIAN_POINT('Ctrl Pts',(-19.8995945438391,52.7753512205505,
5.64787321170315));
#135059=CARTESIAN_POINT('Ctrl Pts',(-20.1911045151228,52.4890938273456,
-4.49554865798269));
#135060=CARTESIAN_POINT('Ctrl Pts',(-15.623621407263,52.2028364341408,-13.5570463522913));
#135061=CARTESIAN_POINT('Ctrl Pts',(-7.29624320973366,51.916579040936,-19.3560316818441));
#135062=CARTESIAN_POINT('Ctrl Pts',(2.78698307692497,51.6303216477311,-20.4969189616629));
#135063=CARTESIAN_POINT('Ctrl Pts',(12.1995207570447,51.3440642545262,-16.7051723216305));
#135064=CARTESIAN_POINT('Ctrl Pts',(18.6762060655552,51.0578068613213,-8.89327528309922));
#135065=CARTESIAN_POINT('Ctrl Pts',(20.658411520411,50.7715494681164,1.05881163635332));
#135066=CARTESIAN_POINT('Ctrl Pts',(17.6691112585107,50.4852920749116,10.7560934809871));
#135067=CARTESIAN_POINT('Ctrl Pts',(10.4276900764942,50.1990346817067,17.8648906963686));
#135068=CARTESIAN_POINT('Ctrl Pts',(0.676815718908163,49.9127772885019,
20.6744519255042));
#135069=CARTESIAN_POINT('Ctrl Pts',(-9.23693613849004,49.626519895297,18.5086480019594));
#135070=CARTESIAN_POINT('Ctrl Pts',(-16.927793374619,49.3402625020921,11.8886859105754));
#135071=CARTESIAN_POINT('Ctrl Pts',(-20.5449294717363,49.0540051088873,
2.40767806949011));
#135072=CARTESIAN_POINT('Ctrl Pts',(-19.2178704898636,48.7677477156824,
-7.65274425961448));
#135073=CARTESIAN_POINT('Ctrl Pts',(-13.2659768869982,48.4814903224775,
-15.8715121545913));
#135074=CARTESIAN_POINT('Ctrl Pts',(-4.1215886180878,48.1952329292727,-20.2707559820038));
#135075=CARTESIAN_POINT('Ctrl Pts',(6.01467155200022,47.9089755360678,-19.7917853405399));
#135076=CARTESIAN_POINT('Ctrl Pts',(14.7034840864215,47.6227181428629,-14.5498658601153));
#135077=CARTESIAN_POINT('Ctrl Pts',(19.8538617989875,47.3364607496581,-5.80648021632962));
#135078=CARTESIAN_POINT('Ctrl Pts',(20.2263517989026,47.0502033564532,4.33425123169721));
#135079=CARTESIAN_POINT('Ctrl Pts',(15.7313133197954,46.7639459632483,13.4319329237343));
#135080=CARTESIAN_POINT('Ctrl Pts',(7.45049002093048,46.4776885700435,19.2971821590985));
#135081=CARTESIAN_POINT('Ctrl Pts',(-2.62331466777527,46.1914311768386,
20.5185102038845));
#135082=CARTESIAN_POINT('Ctrl Pts',(-12.0658112994575,45.9051737836338,
16.8020010272354));
#135083=CARTESIAN_POINT('Ctrl Pts',(-18.6046364876683,45.6189163904289,
9.04204302107176));
#135084=CARTESIAN_POINT('Ctrl Pts',(-20.6662035500482,45.3326589972241,
-0.893908083210215));
#135085=CARTESIAN_POINT('Ctrl Pts',(-17.7543905716,45.0464016040192,-10.6147376917339));
#135086=CARTESIAN_POINT('Ctrl Pts',(-10.5699335396866,44.7601442108143,
-17.7811008039391));
#135087=CARTESIAN_POINT('Ctrl Pts',(-0.841792256728206,44.4738868176094,
-20.6683919701014));
#135088=CARTESIAN_POINT('Ctrl Pts',(9.08892870168875,44.1876294244046,-18.5817764459929));
#135089=CARTESIAN_POINT('Ctrl Pts',(16.8323733910027,43.9013720311997,-12.0234041294095));
#135090=CARTESIAN_POINT('Ctrl Pts',(20.5250600559986,43.6151146379949,-2.57156577417108));
#135091=CARTESIAN_POINT('Ctrl Pts',(19.2783332592012,43.32885724479,7.49912712123295));
#135092=CARTESIAN_POINT('Ctrl Pts',(13.3922213126585,43.0425998515851,15.7651339717116));
#135093=CARTESIAN_POINT('Ctrl Pts',(4.2832336203403,42.7563424583803,20.2372169674297));
#135094=CARTESIAN_POINT('Ctrl Pts',(-5.85652629610733,42.4700850651754,
19.8391567506343));
#135095=CARTESIAN_POINT('Ctrl Pts',(-14.5868966786187,42.1838276719706,
14.6667476326738));
#135096=CARTESIAN_POINT('Ctrl Pts',(-19.8068893266153,41.8975702787657,
5.96474442339736));
#135097=CARTESIAN_POINT('Ctrl Pts',(-20.2602983198402,41.6113128855608,
-4.17269131668283));
#135098=CARTESIAN_POINT('Ctrl Pts',(-15.8380095081409,41.3250554923559,
-13.3059571490845));
#135099=CARTESIAN_POINT('Ctrl Pts',(-7.60425913876173,41.0387980991511,
-19.2371069494296));
#135100=CARTESIAN_POINT('Ctrl Pts',(2.45947759141293,40.7525407059462,-20.5387928274909));
#135101=CARTESIAN_POINT('Ctrl Pts',(11.9313341180265,40.4662833127414,-16.8977604136527));
#135102=CARTESIAN_POINT('Ctrl Pts',(18.5318815133218,40.1800259195365,-9.19023440449365));
#135103=CARTESIAN_POINT('Ctrl Pts',(20.6726794720895,39.8937685263316,0.728947376237222));
#135104=CARTESIAN_POINT('Ctrl Pts',(17.8385389411849,39.6075111331268,10.4727059195436));
#135105=CARTESIAN_POINT('Ctrl Pts',(10.7115038148387,39.3212537399219,17.6961783122222));
#135106=CARTESIAN_POINT('Ctrl Pts',(1.00671515240936,39.0349963467171,20.6610155954239));
#135107=CARTESIAN_POINT('Ctrl Pts',(-8.9403423445673,38.7487389535121,18.6537213337677));
#135108=CARTESIAN_POINT('Ctrl Pts',(-16.7358812971476,38.4624815603074,
12.1573565397573));
#135109=CARTESIAN_POINT('Ctrl Pts',(-20.5038833198701,38.1762241671024,
2.73528968294038));
#135110=CARTESIAN_POINT('Ctrl Pts',(-19.3375681208726,37.8899667738976,
-7.34503233412261));
#135111=CARTESIAN_POINT('Ctrl Pts',(-13.5176127381061,37.6037093806927,
-15.6577516490173));
#135112=CARTESIAN_POINT('Ctrl Pts',(-4.44460580592591,37.3174519874879,
-20.202388970074));
#135113=CARTESIAN_POINT('Ctrl Pts',(5.69800801251186,37.031194594283,-19.8852645286473));
#135114=CARTESIAN_POINT('Ctrl Pts',(14.4693801848718,36.7449372010782,-14.7826952305642));
#135115=CARTESIAN_POINT('Ctrl Pts',(19.7586552641252,36.4586798078733,-6.12262870346024));
#135116=CARTESIAN_POINT('Ctrl Pts',(20.2929544182282,36.1724224146684,4.01086560695577));
#135117=CARTESIAN_POINT('Ctrl Pts',(15.9436968524926,35.8861650214636,13.1791339093444));
#135118=CARTESIAN_POINT('Ctrl Pts',(7.75754403701847,35.5999076282588,19.1758063755108));
#135119=CARTESIAN_POINT('Ctrl Pts',(-2.29548410871463,35.3136502350538,
20.5577674209668));
#135120=CARTESIAN_POINT('Ctrl Pts',(-11.7960964937002,35.027392841849,16.9924431961792));
#135121=CARTESIAN_POINT('Ctrl Pts',(-18.4579471540645,34.7411354486441,
9.33784107032755));
#135122=CARTESIAN_POINT('Ctrl Pts',(-20.6778367232715,34.4548780554393,
-0.56394151981231));
#135123=CARTESIAN_POINT('Ctrl Pts',(-17.9215549935828,34.1686206622344,
-10.3300045525702));
#135124=CARTESIAN_POINT('Ctrl Pts',(-10.8523840953632,33.8823632690295,
-17.610133762194));
#135125=CARTESIAN_POINT('Ctrl Pts',(-1.17158934040503,33.5961058758247,
-20.6523131318105));
#135126=CARTESIAN_POINT('Ctrl Pts',(8.79121724305075,33.3098484826198,-18.724498236539));
#135127=CARTESIAN_POINT('Ctrl Pts',(16.6382620879686,33.023591089415,-12.2904944885998));
#135128=CARTESIAN_POINT('Ctrl Pts',(20.4815224197871,32.7373336962101,-2.89891929266538));
#135129=CARTESIAN_POINT('Ctrl Pts',(19.3953283964991,32.4510763030052,7.19062923939667));
#135130=CARTESIAN_POINT('Ctrl Pts',(13.6426309344857,32.1648189098004,15.5490498113974));
#135131=CARTESIAN_POINT('Ctrl Pts',(4.60467488373382,31.8785615165955,20.1669684220839));
#135132=CARTESIAN_POINT('Ctrl Pts',(-2.15601095775842,31.6877232544589,
20.0074988389777));
#135133=CARTESIAN_POINT('Ctrl Pts',(-5.31650782412437,31.5923041233906,
19.1291094742905));
#135134=CARTESIAN_POINT('Ctrl Pts',(19.4916112617573,54.7221509165299,-2.12668666176709));
#135135=CARTESIAN_POINT('Ctrl Pts',(19.8429547143851,54.6267317854616,1.0934633119458));
#135136=CARTESIAN_POINT('Ctrl Pts',(18.9188025464289,54.435893523325,7.70806260044675));
#135137=CARTESIAN_POINT('Ctrl Pts',(12.9750998048337,54.1496361301202,15.7785484496065));
#135138=CARTESIAN_POINT('Ctrl Pts',(3.91063405100273,53.8633787369153,20.0503401175446));
#135139=CARTESIAN_POINT('Ctrl Pts',(-6.09577171275476,53.5771213437104,
19.4977183968944));
#135140=CARTESIAN_POINT('Ctrl Pts',(-14.6347965386317,53.2908639505056,
14.2525369616721));
#135141=CARTESIAN_POINT('Ctrl Pts',(-19.6521252013387,53.0046065573007,
5.57763254162236));
#135142=CARTESIAN_POINT('Ctrl Pts',(-19.9400098088463,52.7183491640959,
-4.43964030615103));
#135143=CARTESIAN_POINT('Ctrl Pts',(-15.4293275720539,52.432091770891,-13.3884532914578));
#135144=CARTESIAN_POINT('Ctrl Pts',(-7.20550781106948,52.1458343776861,
-19.1153213806834));
#135145=CARTESIAN_POINT('Ctrl Pts',(2.75232441408898,51.8595769844812,-20.2420215047524));
#135146=CARTESIAN_POINT('Ctrl Pts',(12.0478086851997,51.5733195912764,-16.4974282574968));
#135147=CARTESIAN_POINT('Ctrl Pts',(18.4439505479574,51.2870621980715,-8.78267942887381));
#135148=CARTESIAN_POINT('Ctrl Pts',(20.401505487785,51.0008048048667,1.04564439017211));
#135149=CARTESIAN_POINT('Ctrl Pts',(17.4493798771779,50.7145474116618,10.6223317120683));
#135150=CARTESIAN_POINT('Ctrl Pts',(10.298012318395,50.4282900184569,17.6427246297376));
#135151=CARTESIAN_POINT('Ctrl Pts',(0.668398903120931,50.1420326252521,
20.4173464106668));
#135152=CARTESIAN_POINT('Ctrl Pts',(-9.12206648239754,49.8557752320472,
18.2784762244733));
#135153=CARTESIAN_POINT('Ctrl Pts',(-16.7172809522183,49.5695178388423,
11.7408393464271));
#135154=CARTESIAN_POINT('Ctrl Pts',(-20.2894346900898,49.2832604456375,
2.37773641541062));
#135155=CARTESIAN_POINT('Ctrl Pts',(-18.9788788870531,48.9970030524326,
-7.55757546283069));
#135156=CARTESIAN_POINT('Ctrl Pts',(-13.1010024648366,48.7107456592278,
-15.6741355444392));
#135157=CARTESIAN_POINT('Ctrl Pts',(-4.070332935494,48.4244882660229,-20.0186707957866));
#135158=CARTESIAN_POINT('Ctrl Pts',(5.93987367075858,48.1382308728181,-19.5456565873916));
#135159=CARTESIAN_POINT('Ctrl Pts',(14.5206329619597,47.8519734796132,-14.368925117269));
#135160=CARTESIAN_POINT('Ctrl Pts',(19.606961068963,47.5657160864083,-5.73427138265408));
#135161=CARTESIAN_POINT('Ctrl Pts',(19.9748188187978,47.2794586932035,4.28035089713567));
#135162=CARTESIAN_POINT('Ctrl Pts',(15.5356802091074,46.9932012999986,13.2648946881484));
#135163=CARTESIAN_POINT('Ctrl Pts',(7.35783643827567,46.7069439067937,19.0572042439321));
#135164=CARTESIAN_POINT('Ctrl Pts',(-2.59069137699606,46.4206865135889,
20.2633439697462));
#135165=CARTESIAN_POINT('Ctrl Pts',(-11.915762021975,46.134429120384,16.5930529464284));
#135166=CARTESIAN_POINT('Ctrl Pts',(-18.3732710043605,45.8481717271792,
8.92959703724159));
#135167=CARTESIAN_POINT('Ctrl Pts',(-20.4092006155558,45.5619143339743,
-0.882791527622558));
#135168=CARTESIAN_POINT('Ctrl Pts',(-17.5335986653375,45.2756569407694,
-10.4827338271133));
#135169=CARTESIAN_POINT('Ctrl Pts',(-10.4384868552237,44.9893995475646,
-17.559976731777));
#135170=CARTESIAN_POINT('Ctrl Pts',(-0.831323808583485,44.7031421543597,
-20.4113618206262));
#135171=CARTESIAN_POINT('Ctrl Pts',(8.97589965201017,44.4168847611548,-18.350695247981));
#135172=CARTESIAN_POINT('Ctrl Pts',(16.6230476023797,44.13062736795,-11.8738822234453));
#135173=CARTESIAN_POINT('Ctrl Pts',(20.2698123685242,43.8443699747451,-2.53958602769265));
#135174=CARTESIAN_POINT('Ctrl Pts',(19.0385897471557,43.5581125815403,7.40586869224184));
#135175=CARTESIAN_POINT('Ctrl Pts',(13.2256769268747,43.2718551883354,15.569080270625));
#135176=CARTESIAN_POINT('Ctrl Pts',(4.22996773592773,42.9855977951305,19.9855488691264));
#135177=CARTESIAN_POINT('Ctrl Pts',(-5.78369509417002,42.6993404019257,
19.5924388911872));
#135178=CARTESIAN_POINT('Ctrl Pts',(-14.4054954240311,42.4130830087208,
14.4843533592442));
#135179=CARTESIAN_POINT('Ctrl Pts',(-19.5605727417728,42.126825615516,5.89056743115988));
#135180=CARTESIAN_POINT('Ctrl Pts',(-20.0083431840418,41.8405682223111,
-4.12080012580584));
#135181=CARTESIAN_POINT('Ctrl Pts',(-15.6410495338402,41.5543108291062,
-13.140485536204));
#135182=CARTESIAN_POINT('Ctrl Pts',(-7.50969329803673,41.2680534359013,
-18.9978761238368));
#135183=CARTESIAN_POINT('Ctrl Pts',(2.42889176287495,40.9817960426965,-20.2833743605813));
#135184=CARTESIAN_POINT('Ctrl Pts',(11.7829571859348,40.6955386494916,-16.6876214782579));
#135185=CARTESIAN_POINT('Ctrl Pts',(18.3014208039293,40.4092812562868,-9.07594552676596));
#135186=CARTESIAN_POINT('Ctrl Pts',(20.4155960036494,40.1230238630819,0.719882256253895));
#135187=CARTESIAN_POINT('Ctrl Pts',(17.6167005738301,39.8367664698771,10.3424683484829));
#135188=CARTESIAN_POINT('Ctrl Pts',(10.578296575951,39.5505090766722,17.4761103280605));
#135189=CARTESIAN_POINT('Ctrl Pts',(0.994195738873623,39.2642516834673,
20.4040771778391));
#135190=CARTESIAN_POINT('Ctrl Pts',(-8.82916110063272,38.9779942902625,
18.4217454360012));
#135191=CARTESIAN_POINT('Ctrl Pts',(-16.5277554750095,38.6917368970576,
12.0061688144023));
#135192=CARTESIAN_POINT('Ctrl Pts',(-20.2488989842305,38.4054795038528,
2.70127388156862));
#135193=CARTESIAN_POINT('Ctrl Pts',(-19.0970879698103,38.1192221106478,
-7.25369021320675));
#135194=CARTESIAN_POINT('Ctrl Pts',(-13.3495089963898,37.832964717443,-15.4630333442186));
#135195=CARTESIAN_POINT('Ctrl Pts',(-4.38933311268913,37.5467073242381,
-19.9511539894729));
#135196=CARTESIAN_POINT('Ctrl Pts',(5.62714812935582,37.2604499310333,-19.6379732771709));
#135197=CARTESIAN_POINT('Ctrl Pts',(14.2894403531082,36.9741925378284,-14.598859044082));
#135198=CARTESIAN_POINT('Ctrl Pts',(19.512938515618,36.6879351446235,-6.04648827697771));
#135199=CARTESIAN_POINT('Ctrl Pts',(20.0405931700484,36.4016777514187,3.96098686433946));
#135200=CARTESIAN_POINT('Ctrl Pts',(15.7454225689498,36.1154203582138,13.0152394597937));
#135201=CARTESIAN_POINT('Ctrl Pts',(7.66107194303644,35.829162965009,18.937337874762));
#135202=CARTESIAN_POINT('Ctrl Pts',(-2.26693765382205,35.5429055718041,
20.3021129942798));
#135203=CARTESIAN_POINT('Ctrl Pts',(-11.6494014308144,35.2566481785992,
16.781126781882));
#135204=CARTESIAN_POINT('Ctrl Pts',(-18.2284057518238,34.9703907853944,
9.22171659580266));
#135205=CARTESIAN_POINT('Ctrl Pts',(-20.4206893856,34.6841333921895,-0.556928447910499));
#135206=CARTESIAN_POINT('Ctrl Pts',(-17.6986837170356,34.3978759989846,
-10.2015415005054));
#135207=CARTESIAN_POINT('Ctrl Pts',(-10.7174259373256,34.1116186057798,
-17.3911360221588));
#135208=CARTESIAN_POINT('Ctrl Pts',(-1.15701746684761,33.8253612125749,
-20.3954825342843));
#135209=CARTESIAN_POINT('Ctrl Pts',(8.6818863213883,33.5391038193701,-18.4916429665119));
#135210=CARTESIAN_POINT('Ctrl Pts',(16.4313585810362,33.2528464261652,-12.1376494739461));
#135211=CARTESIAN_POINT('Ctrl Pts',(20.2267995627571,32.9665890329603,-2.8628717936124));
#135212=CARTESIAN_POINT('Ctrl Pts',(19.1541630647916,32.6803316397554,7.101213614408));
#135213=CARTESIAN_POINT('Ctrl Pts',(13.4729057438463,32.3940742465506,15.3556705141589));
#135214=CARTESIAN_POINT('Ctrl Pts',(4.54755400228875,32.1078168533457,19.9162012301402));
#135215=CARTESIAN_POINT('Ctrl Pts',(-2.12943310431676,31.9169785912092,
19.7586443984892));
#135216=CARTESIAN_POINT('Ctrl Pts',(-5.25039790755787,31.8215594601409,
18.8912420859273));
#135217=CARTESIAN_POINT('Ctrl Pts',(19.4891569929248,54.7244434698974,-2.1264188819145));
#135218=CARTESIAN_POINT('Ctrl Pts',(19.8404559422262,54.6290243388291,1.09332320776234));
#135219=CARTESIAN_POINT('Ctrl Pts',(18.9164202351586,54.4381860766925,7.70709343019511));
#135220=CARTESIAN_POINT('Ctrl Pts',(12.9734658962871,54.1519286834877,15.7765608474946));
#135221=CARTESIAN_POINT('Ctrl Pts',(3.91014161352722,53.8656712902828,20.0478156190887));
#135222=CARTESIAN_POINT('Ctrl Pts',(-6.09500410711914,53.5794138970779,
19.4952629748948));
#135223=CARTESIAN_POINT('Ctrl Pts',(-14.6329536490035,53.2931565038731,
14.250742296303));
#135224=CARTESIAN_POINT('Ctrl Pts',(-19.6496505079137,53.0068991106682,
5.57693013492155));
#135225=CARTESIAN_POINT('Ctrl Pts',(-19.9374988617836,52.7206417174634,
-4.43908122263271));
#135226=CARTESIAN_POINT('Ctrl Pts',(-15.4273846337018,52.4343843242585,
-13.3867673608494));
#135227=CARTESIAN_POINT('Ctrl Pts',(-7.20460045708284,52.1481269310536,
-19.1129142776718));
#135228=CARTESIAN_POINT('Ctrl Pts',(2.75197782746062,51.8618695378487,-20.2394725301833));
#135229=CARTESIAN_POINT('Ctrl Pts',(12.0462915644812,51.5756121446439,-16.4953508168554));
#135230=CARTESIAN_POINT('Ctrl Pts',(18.4416279927814,51.289354751439,-8.78157347033156));
#135231=CARTESIAN_POINT('Ctrl Pts',(20.3989364274587,51.0030973582342,1.0455127177103));
#135232=CARTESIAN_POINT('Ctrl Pts',(17.4471825633646,50.7168399650293,10.6209940943791));
#135233=CARTESIAN_POINT('Ctrl Pts',(10.2967155408141,50.4305825718244,17.6405029690713));
#135234=CARTESIAN_POINT('Ctrl Pts',(0.668314734963058,50.1443251786196,
20.4147753555185));
#135235=CARTESIAN_POINT('Ctrl Pts',(-9.12091778583661,49.8580677854147,
18.2761745066984));
#135236=CARTESIAN_POINT('Ctrl Pts',(-16.7151758279943,49.5718103922098,
11.7393608807856));
#135237=CARTESIAN_POINT('Ctrl Pts',(-20.2868797422733,49.285552999005,2.37743699886982));
#135238=CARTESIAN_POINT('Ctrl Pts',(-18.976488971025,48.9992956058001,-7.55662377486285));
#135239=CARTESIAN_POINT('Ctrl Pts',(-13.099352720615,48.7130382125953,-15.6721617783377));
#135240=CARTESIAN_POINT('Ctrl Pts',(-4.06982037866806,48.4267808193904,
-20.0161499439244));
#135241=CARTESIAN_POINT('Ctrl Pts',(5.93912569194617,48.1405234261856,-19.5431952998601));
#135242=CARTESIAN_POINT('Ctrl Pts',(14.5188044507151,47.8542660329807,-14.3671157098405));
#135243=CARTESIAN_POINT('Ctrl Pts',(19.6044920616628,47.5680086397758,-5.73354929431732));
#135244=CARTESIAN_POINT('Ctrl Pts',(19.9723034889967,47.281751246571,4.27981189379005));
#135245=CARTESIAN_POINT('Ctrl Pts',(15.5337238780006,46.9954938533661,13.2632243057925));
#135246=CARTESIAN_POINT('Ctrl Pts',(7.35690990244912,46.7092364601612,19.0548044647804));
#135247=CARTESIAN_POINT('Ctrl Pts',(-2.59036514408827,46.4229790669564,
20.2607923074049));
#135248=CARTESIAN_POINT('Ctrl Pts',(-11.9142615292001,46.1367216737515,
16.5909634656204));
#135249=CARTESIAN_POINT('Ctrl Pts',(-18.3709573495274,45.8504642805467,
8.92847257740328));
#135250=CARTESIAN_POINT('Ctrl Pts',(-20.4066305862109,45.5642068873418,
-0.882680362066682));
#135251=CARTESIAN_POINT('Ctrl Pts',(-17.5313907462748,45.2779494941369,
-10.4814137884671));
#135252=CARTESIAN_POINT('Ctrl Pts',(-10.437172388379,44.9916921009321,-17.5577654910554));
#135253=CARTESIAN_POINT('Ctrl Pts',(-0.831219124102038,44.7054347077272,
-20.4087915191314));
#135254=CARTESIAN_POINT('Ctrl Pts',(8.97476936151339,44.4191773145224,-18.3483844360009));
#135255=CARTESIAN_POINT('Ctrl Pts',(16.6209543444934,44.1329199213175,-11.8723870043857));
#135256=CARTESIAN_POINT('Ctrl Pts',(20.2672598916495,43.8466625281126,-2.53926623022787));
#135257=CARTESIAN_POINT('Ctrl Pts',(19.0361923120353,43.5604051349078,7.40493610795193));
#135258=CARTESIAN_POINT('Ctrl Pts',(13.2240114830169,43.2741477417029,15.5671197336142));
#135259=CARTESIAN_POINT('Ctrl Pts',(4.22943507708361,42.987890348498,19.9830321881434));
#135260=CARTESIAN_POINT('Ctrl Pts',(-5.78296678215064,42.7016329552932,
19.5899717125928));
#135261=CARTESIAN_POINT('Ctrl Pts',(-14.4036814114852,42.4153755620883,
14.4825294165099));
#135262=CARTESIAN_POINT('Ctrl Pts',(-19.5581095759244,42.1291181688835,
5.88982566123751));
#135263=CARTESIAN_POINT('Ctrl Pts',(-20.0058236326838,41.8428607756786,
-4.12028121389707));
#135264=CARTESIAN_POINT('Ctrl Pts',(-15.6390799340972,41.5566033824737,
-13.1388308200752));
#135265=CARTESIAN_POINT('Ctrl Pts',(-7.50874763962948,41.2703459892688,
-18.9954838155809));
#135266=CARTESIAN_POINT('Ctrl Pts',(2.42858590458957,40.984088596064,-20.2808201759122));
#135267=CARTESIAN_POINT('Ctrl Pts',(11.7814734166139,40.6978312028591,-16.685520088904));
#135268=CARTESIAN_POINT('Ctrl Pts',(18.2991161968354,40.4115738096543,-9.07480263798868));
#135269=CARTESIAN_POINT('Ctrl Pts',(20.413025168965,40.1253164164494,0.71979160505406));
#135270=CARTESIAN_POINT('Ctrl Pts',(17.6144821901566,39.8390590232446,10.3411659727723));
#135271=CARTESIAN_POINT('Ctrl Pts',(10.5769645035621,39.5528016300397,17.4739096482189));
#135272=CARTESIAN_POINT('Ctrl Pts',(0.994070544738266,39.2665442368348,
20.4015077936632));
#135273=CARTESIAN_POINT('Ctrl Pts',(-8.82804928819338,38.98028684363,18.4194256770235));
#135274=CARTESIAN_POINT('Ctrl Pts',(-16.5256742167881,38.6940294504251,
12.0046569371488));
#135275=CARTESIAN_POINT('Ctrl Pts',(-20.2463491408741,38.4077720572203,
2.70093372355491));
#135276=CARTESIAN_POINT('Ctrl Pts',(-19.0946831682996,38.1215146640153,
-7.25277679199759));
#135277=CARTESIAN_POINT('Ctrl Pts',(-13.3478279589727,37.8352572708105,
-15.4610861611707));
#135278=CARTESIAN_POINT('Ctrl Pts',(-4.38878038575677,37.5489998776056,
-19.9486416396669));
#135279=CARTESIAN_POINT('Ctrl Pts',(5.62643953052426,37.2627424844008,-19.6355003646561));
#135280=CARTESIAN_POINT('Ctrl Pts',(14.2876409547905,36.9764850911959,-14.5970206822172));
#135281=CARTESIAN_POINT('Ctrl Pts',(19.5104813481329,36.690227697991,-6.04572687271288));
#135282=CARTESIAN_POINT('Ctrl Pts',(20.0380695575666,36.4039703047862,3.9604880769133));
#135283=CARTESIAN_POINT('Ctrl Pts',(15.7434398261144,36.1177129115813,13.0136005152982));
#135284=CARTESIAN_POINT('Ctrl Pts',(7.66010722209662,35.8314555183765,18.9349531897545));
#135285=CARTESIAN_POINT('Ctrl Pts',(-2.26665218927312,35.5451981251716,
20.2995564500129));
#135286=CARTESIAN_POINT('Ctrl Pts',(-11.6479344801856,35.2589407319667,
16.7790136177391));
#135287=CARTESIAN_POINT('Ctrl Pts',(-18.2261103378014,34.9726833387619,
9.2205553510574));
#135288=CARTESIAN_POINT('Ctrl Pts',(-20.4181179122233,34.686425945557,-0.556858317191475));
#135289=CARTESIAN_POINT('Ctrl Pts',(-17.6964550042702,34.4001685523521,
-10.2002568699848));
#135290=CARTESIAN_POINT('Ctrl Pts',(-10.7160763557452,34.1139111591473,
-17.3889460447585));
#135291=CARTESIAN_POINT('Ctrl Pts',(-1.15687174811203,33.8276537659424,
-20.3929142283091));
#135292=CARTESIAN_POINT('Ctrl Pts',(8.68079301217168,33.5413963727376,-18.4893144138117));
#135293=CARTESIAN_POINT('Ctrl Pts',(16.4292895459668,33.2551389795327,-12.1361210237995));
#135294=CARTESIAN_POINT('Ctrl Pts',(20.2242523341868,32.9688815863278,-2.86251131862187));
#135295=CARTESIAN_POINT('Ctrl Pts',(19.1517514114745,32.6826241931229,7.10031945815812));
#135296=CARTESIAN_POINT('Ctrl Pts',(13.4712084919399,32.3963667999181,15.3537367211865));
#135297=CARTESIAN_POINT('Ctrl Pts',(4.5469827934743,32.1101094067132,19.9136935582208));
#135298=CARTESIAN_POINT('Ctrl Pts',(-2.12916732578234,31.9192711445767,
19.7561558540843));
#135299=CARTESIAN_POINT('Ctrl Pts',(-5.24973680839221,31.8238520135084,
18.8888634120437));
#135300=CARTESIAN_POINT('Ctrl Pts',(19.4867027240924,54.7267360232649,-2.12615110206191));
#135301=CARTESIAN_POINT('Ctrl Pts',(19.8379571700673,54.6313168921966,1.09318310357887));
#135302=CARTESIAN_POINT('Ctrl Pts',(18.9140379238883,54.44047863006,7.70612425994348));
#135303=CARTESIAN_POINT('Ctrl Pts',(12.9718319877405,54.1542212368552,15.7745732453828));
#135304=CARTESIAN_POINT('Ctrl Pts',(3.90964917605172,53.8679638436503,20.0452911206329));
#135305=CARTESIAN_POINT('Ctrl Pts',(-6.09423650148351,53.5817064504454,
19.4928075528951));
#135306=CARTESIAN_POINT('Ctrl Pts',(-14.6311107593753,53.2954490572406,
14.248947630934));
#135307=CARTESIAN_POINT('Ctrl Pts',(-19.6471758144887,53.0091916640357,
5.57622772822074));
#135308=CARTESIAN_POINT('Ctrl Pts',(-19.9349879147208,52.7229342708309,
-4.4385221391144));
#135309=CARTESIAN_POINT('Ctrl Pts',(-15.4254416953498,52.436676877626,-13.3850814302411));
#135310=CARTESIAN_POINT('Ctrl Pts',(-7.2036931030962,52.1504194844211,-19.1105071746602));
#135311=CARTESIAN_POINT('Ctrl Pts',(2.75163124083226,51.8641620912162,-20.2369235556142));
#135312=CARTESIAN_POINT('Ctrl Pts',(12.0447744437628,51.5779046980115,-16.4932733762141));
#135313=CARTESIAN_POINT('Ctrl Pts',(18.4393054376054,51.2916473048065,-8.78046751178931));
#135314=CARTESIAN_POINT('Ctrl Pts',(20.3963673671325,51.0053899116017,1.04538104524849));
#135315=CARTESIAN_POINT('Ctrl Pts',(17.4449852495513,50.7191325183968,10.6196564766899));
#135316=CARTESIAN_POINT('Ctrl Pts',(10.2954187632331,50.4328751251919,17.638281308405));
#135317=CARTESIAN_POINT('Ctrl Pts',(0.668230566805185,50.1466177319871,
20.4122043003701));
#135318=CARTESIAN_POINT('Ctrl Pts',(-9.11976908927569,49.8603603387822,
18.2738727889235));
#135319=CARTESIAN_POINT('Ctrl Pts',(-16.7130707037703,49.5741029455773,
11.7378824151441));
#135320=CARTESIAN_POINT('Ctrl Pts',(-20.2843247944569,49.2878455523725,
2.37713758232903));
#135321=CARTESIAN_POINT('Ctrl Pts',(-18.9740990549969,49.0015881591676,
-7.55567208689501));
#135322=CARTESIAN_POINT('Ctrl Pts',(-13.0977029763934,48.7153307659628,
-15.6701880122362));
#135323=CARTESIAN_POINT('Ctrl Pts',(-4.06930782184213,48.429073372758,-20.0136290920622));
#135324=CARTESIAN_POINT('Ctrl Pts',(5.93837771313375,48.1428159795531,-19.5407340123286));
#135325=CARTESIAN_POINT('Ctrl Pts',(14.5169759394705,47.8565585863482,-14.3653063024121));
#135326=CARTESIAN_POINT('Ctrl Pts',(19.6020230543625,47.5703011931433,-5.73282720598057));
#135327=CARTESIAN_POINT('Ctrl Pts',(19.9697881591957,47.2840437999385,4.27927289044443));
#135328=CARTESIAN_POINT('Ctrl Pts',(15.5317675468937,46.9977864067336,13.2615539234367));
#135329=CARTESIAN_POINT('Ctrl Pts',(7.35598336662257,46.7115290135287,19.0524046856288));
#135330=CARTESIAN_POINT('Ctrl Pts',(-2.59003891118047,46.4252716203239,
20.2582406450635));
#135331=CARTESIAN_POINT('Ctrl Pts',(-11.9127610364253,46.139014227119,16.5888739848123));
#135332=CARTESIAN_POINT('Ctrl Pts',(-18.3686436946943,45.8527568339142,
8.92734811756499));
#135333=CARTESIAN_POINT('Ctrl Pts',(-20.404060556866,45.5664994407093,-0.882569196510804));
#135334=CARTESIAN_POINT('Ctrl Pts',(-17.5291828272122,45.2802420475044,
-10.4800937498209));
#135335=CARTESIAN_POINT('Ctrl Pts',(-10.4358579215344,44.9939846542997,
-17.5555542503337));
#135336=CARTESIAN_POINT('Ctrl Pts',(-0.83111443962059,44.7077272610947,
-20.4062212176367));
#135337=CARTESIAN_POINT('Ctrl Pts',(8.9736390710166,44.4214698678898,-18.3460736240208));
#135338=CARTESIAN_POINT('Ctrl Pts',(16.6188610866072,44.135212474685,-11.870891785326));
#135339=CARTESIAN_POINT('Ctrl Pts',(20.2647074147747,43.8489550814801,-2.53894643276308));
#135340=CARTESIAN_POINT('Ctrl Pts',(19.0337948769148,43.5626976882753,7.40400352366201));
#135341=CARTESIAN_POINT('Ctrl Pts',(13.222346039159,43.2764402950704,15.5651591966033));
#135342=CARTESIAN_POINT('Ctrl Pts',(4.22890241823948,42.9901829018655,19.9805155071603));
#135343=CARTESIAN_POINT('Ctrl Pts',(-5.78223847013127,42.7039255086607,
19.5875045339983));
#135344=CARTESIAN_POINT('Ctrl Pts',(-14.4018673989393,42.4176681154558,
14.4807054737756));
#135345=CARTESIAN_POINT('Ctrl Pts',(-19.555646410076,42.131410722251,5.88908389131514));
#135346=CARTESIAN_POINT('Ctrl Pts',(-20.0033040813258,41.8451533290461,
-4.11976230198829));
#135347=CARTESIAN_POINT('Ctrl Pts',(-15.6371103343542,41.5588959358412,
-13.1371761039464));
#135348=CARTESIAN_POINT('Ctrl Pts',(-7.50780198122223,41.2726385426363,
-18.993091507325));
#135349=CARTESIAN_POINT('Ctrl Pts',(2.42828004630419,40.9863811494315,-20.2782659912431));
#135350=CARTESIAN_POINT('Ctrl Pts',(11.7799896472929,40.7001237562266,-16.6834186995501));
#135351=CARTESIAN_POINT('Ctrl Pts',(18.2968115897414,40.4138663630218,-9.07365974921141));
#135352=CARTESIAN_POINT('Ctrl Pts',(20.4104543342806,40.1276089698169,0.719700953854232));
#135353=CARTESIAN_POINT('Ctrl Pts',(17.612263806483,39.8413515766121,10.3398635970617));
#135354=CARTESIAN_POINT('Ctrl Pts',(10.5756324311732,39.5550941834072,17.4717089683773));
#135355=CARTESIAN_POINT('Ctrl Pts',(0.993945350602907,39.2688367902023,
20.3989384094874));
#135356=CARTESIAN_POINT('Ctrl Pts',(-8.82693747575403,38.9825793969975,
18.4171059180458));
#135357=CARTESIAN_POINT('Ctrl Pts',(-16.5235929585668,38.6963220037926,
12.0031450598952));
#135358=CARTESIAN_POINT('Ctrl Pts',(-20.2437992975177,38.4100646105878,
2.70059356554118));
#135359=CARTESIAN_POINT('Ctrl Pts',(-19.092278366789,38.1238072173828,-7.25186337078843));
#135360=CARTESIAN_POINT('Ctrl Pts',(-13.3461469215555,37.837549824178,-15.4591389781227));
#135361=CARTESIAN_POINT('Ctrl Pts',(-4.3882276588244,37.5512924309731,-19.9461292898609));
#135362=CARTESIAN_POINT('Ctrl Pts',(5.6257309316927,37.2650350377683,-19.6330274521414));
#135363=CARTESIAN_POINT('Ctrl Pts',(14.2858415564729,36.9787776445634,-14.5951823203523));
#135364=CARTESIAN_POINT('Ctrl Pts',(19.5080241806478,36.6925202513585,-6.04496546844805));
#135365=CARTESIAN_POINT('Ctrl Pts',(20.0355459450848,36.4062628581537,3.95998928948713));
#135366=CARTESIAN_POINT('Ctrl Pts',(15.7414570832789,36.1200054649488,13.0119615708027));
#135367=CARTESIAN_POINT('Ctrl Pts',(7.6591425011568,35.833748071744,18.932568504747));
#135368=CARTESIAN_POINT('Ctrl Pts',(-2.2663667247242,35.5474906785391,20.296999905746));
#135369=CARTESIAN_POINT('Ctrl Pts',(-11.6464675295567,35.2612332853342,
16.7769004535961));
#135370=CARTESIAN_POINT('Ctrl Pts',(-18.223814923779,34.9749758921294,9.21939410631215));
#135371=CARTESIAN_POINT('Ctrl Pts',(-20.4155464388465,34.6887184989245,
-0.556788186472455));
#135372=CARTESIAN_POINT('Ctrl Pts',(-17.6942262915047,34.4024611057196,
-10.1989722394641));
#135373=CARTESIAN_POINT('Ctrl Pts',(-10.7147267741649,34.1162037125148,
-17.3867560673581));
#135374=CARTESIAN_POINT('Ctrl Pts',(-1.15672602937646,33.8299463193099,
-20.3903459223338));
#135375=CARTESIAN_POINT('Ctrl Pts',(8.67969970295505,33.5436889261051,-18.4869858611114));
#135376=CARTESIAN_POINT('Ctrl Pts',(16.4272205108975,33.2574315329002,-12.134592573653));
#135377=CARTESIAN_POINT('Ctrl Pts',(20.2217051056165,32.9711741396953,-2.86215084363134));
#135378=CARTESIAN_POINT('Ctrl Pts',(19.1493397581574,32.6849167464904,7.09942530190823));
#135379=CARTESIAN_POINT('Ctrl Pts',(13.4695112400335,32.3986593532856,15.3518029282142));
#135380=CARTESIAN_POINT('Ctrl Pts',(4.54641158465985,32.1124019600807,19.9111858863013));
#135381=CARTESIAN_POINT('Ctrl Pts',(-2.12890154724792,31.9215636979442,
19.7536673096795));
#135382=CARTESIAN_POINT('Ctrl Pts',(-5.24907570922655,31.8261445668759,
18.8864847381601));
#135383=CARTESIAN_POINT('Ctrl Pts',(19.4842484552599,54.7290285766324,-2.12588332220932));
#135384=CARTESIAN_POINT('Ctrl Pts',(19.8354583979083,54.6336094455641,1.09304299939541));
#135385=CARTESIAN_POINT('Ctrl Pts',(18.911655612618,54.4427711834275,7.70515508969184));
#135386=CARTESIAN_POINT('Ctrl Pts',(12.9701980791939,54.1565137902227,15.7725856432709));
#135387=CARTESIAN_POINT('Ctrl Pts',(3.90915673857621,53.8702563970178,20.042766622177));
#135388=CARTESIAN_POINT('Ctrl Pts',(-6.09346889584789,53.5839990038129,
19.4903521308955));
#135389=CARTESIAN_POINT('Ctrl Pts',(-14.6292678697472,53.2977416106081,
14.2471529655649));
#135390=CARTESIAN_POINT('Ctrl Pts',(-19.6447011210637,53.0114842174032,
5.57552532151993));
#135391=CARTESIAN_POINT('Ctrl Pts',(-19.932476967658,52.7252268241984,-4.43796305559608));
#135392=CARTESIAN_POINT('Ctrl Pts',(-15.4234987569977,52.4389694309935,
-13.3833954996328));
#135393=CARTESIAN_POINT('Ctrl Pts',(-7.20278574910955,52.1527120377887,
-19.1081000716486));
#135394=CARTESIAN_POINT('Ctrl Pts',(2.7512846542039,51.8664546445838,-20.2343745810451));
#135395=CARTESIAN_POINT('Ctrl Pts',(12.0432573230443,51.5801972513789,-16.4911959355728));
#135396=CARTESIAN_POINT('Ctrl Pts',(18.4369828824295,51.293939858174,-8.77936155324705));
#135397=CARTESIAN_POINT('Ctrl Pts',(20.3937983068062,51.0076824649692,1.04524937278667));
#135398=CARTESIAN_POINT('Ctrl Pts',(17.442787935738,50.7214250717643,10.6183188590008));
#135399=CARTESIAN_POINT('Ctrl Pts',(10.2941219856521,50.4351676785594,17.6360596477387));
#135400=CARTESIAN_POINT('Ctrl Pts',(0.668146398647312,50.1489102853546,
20.4096332452217));
#135401=CARTESIAN_POINT('Ctrl Pts',(-9.11862039271476,49.8626528921497,
18.2715710711487));
#135402=CARTESIAN_POINT('Ctrl Pts',(-16.7109655795463,49.5763954989448,
11.7364039495027));
#135403=CARTESIAN_POINT('Ctrl Pts',(-20.2817698466404,49.29013810574,2.37683816578823));
#135404=CARTESIAN_POINT('Ctrl Pts',(-18.9717091389687,49.0038807125351,
-7.55472039892717));
#135405=CARTESIAN_POINT('Ctrl Pts',(-13.0960532321718,48.7176233193303,
-15.6682142461347));
#135406=CARTESIAN_POINT('Ctrl Pts',(-4.06879526501619,48.4313659261255,
-20.0111082402));
#135407=CARTESIAN_POINT('Ctrl Pts',(5.93762973432133,48.1451085329206,-19.5382727247972));
#135408=CARTESIAN_POINT('Ctrl Pts',(14.5151474282259,47.8588511397157,-14.3634968949836));
#135409=CARTESIAN_POINT('Ctrl Pts',(19.5995540470623,47.5725937465108,-5.73210511764381));
#135410=CARTESIAN_POINT('Ctrl Pts',(19.9672728293946,47.286336353306,4.27873388709882));
#135411=CARTESIAN_POINT('Ctrl Pts',(15.5298112157868,47.0000789601011,13.2598835410808));
#135412=CARTESIAN_POINT('Ctrl Pts',(7.35505683079602,46.7138215668962,19.0500049064771));
#135413=CARTESIAN_POINT('Ctrl Pts',(-2.58971267827268,46.4275641736914,
20.2556889827221));
#135414=CARTESIAN_POINT('Ctrl Pts',(-11.9112605436505,46.1413067804865,
16.5867845040042));
#135415=CARTESIAN_POINT('Ctrl Pts',(-18.3663300398612,45.8550493872817,
8.92622365772668));
#135416=CARTESIAN_POINT('Ctrl Pts',(-20.401490527521,45.5687919940768,-0.882458030954929));
#135417=CARTESIAN_POINT('Ctrl Pts',(-17.5269749081496,45.2825346008719,
-10.4787737111747));
#135418=CARTESIAN_POINT('Ctrl Pts',(-10.4345434546898,44.9962772076671,
-17.5533430096121));
#135419=CARTESIAN_POINT('Ctrl Pts',(-0.831009755139143,44.7100198144622,
-20.4036509161419));
#135420=CARTESIAN_POINT('Ctrl Pts',(8.97250878051982,44.4237624212574,-18.3437628120407));
#135421=CARTESIAN_POINT('Ctrl Pts',(16.616767828721,44.1375050280525,-11.8693965662664));
#135422=CARTESIAN_POINT('Ctrl Pts',(20.2621549379,43.8512476348476,-2.5386266352983));
#135423=CARTESIAN_POINT('Ctrl Pts',(19.0313974417944,43.5649902416428,7.40307093937211));
#135424=CARTESIAN_POINT('Ctrl Pts',(13.2206805953012,43.2787328484379,15.5631986595924));
#135425=CARTESIAN_POINT('Ctrl Pts',(4.22836975939536,42.992475455233,19.9779988261773));
#135426=CARTESIAN_POINT('Ctrl Pts',(-5.7815101581119,42.7062180620282,19.5850373554038));
#135427=CARTESIAN_POINT('Ctrl Pts',(-14.4000533863935,42.4199606688233,
14.4788815310413));
#135428=CARTESIAN_POINT('Ctrl Pts',(-19.5531832442276,42.1337032756185,
5.88834212139276));
#135429=CARTESIAN_POINT('Ctrl Pts',(-20.0007845299679,41.8474458824136,
-4.11924339007953));
#135430=CARTESIAN_POINT('Ctrl Pts',(-15.6351407346112,41.5611884892087,
-13.1355213878175));
#135431=CARTESIAN_POINT('Ctrl Pts',(-7.50685632281498,41.2749310960039,
-18.990699199069));
#135432=CARTESIAN_POINT('Ctrl Pts',(2.42797418801882,40.988673702799,-20.275711806574));
#135433=CARTESIAN_POINT('Ctrl Pts',(11.778505877972,40.7024163095941,-16.6813173101961));
#135434=CARTESIAN_POINT('Ctrl Pts',(18.2945069826475,40.4161589163894,-9.07251686043413));
#135435=CARTESIAN_POINT('Ctrl Pts',(20.4078834995962,40.1299015231844,0.719610302654397));
#135436=CARTESIAN_POINT('Ctrl Pts',(17.6100454228095,39.8436441299796,10.3385612213511));
#135437=CARTESIAN_POINT('Ctrl Pts',(10.5743003587843,39.5573867367747,17.4695082885356));
#135438=CARTESIAN_POINT('Ctrl Pts',(0.993820156467551,39.2711293435698,
20.3963690253115));
#135439=CARTESIAN_POINT('Ctrl Pts',(-8.82582566331469,38.984871950365,18.4147861590682));
#135440=CARTESIAN_POINT('Ctrl Pts',(-16.5215117003454,38.6986145571601,
12.0016331826417));
#135441=CARTESIAN_POINT('Ctrl Pts',(-20.2412494541613,38.4123571639553,
2.70025340752747));
#135442=CARTESIAN_POINT('Ctrl Pts',(-19.0898735652784,38.1260997707503,
-7.25094994957927));
#135443=CARTESIAN_POINT('Ctrl Pts',(-13.3444658841383,37.8398423775456,
-15.4571917950747));
#135444=CARTESIAN_POINT('Ctrl Pts',(-4.38767493189203,37.5535849843406,
-19.9436169400549));
#135445=CARTESIAN_POINT('Ctrl Pts',(5.62502233286113,37.2673275911359,-19.6305545396266));
#135446=CARTESIAN_POINT('Ctrl Pts',(14.2840421581553,36.9810701979309,-14.5933439584875));
#135447=CARTESIAN_POINT('Ctrl Pts',(19.5055670131628,36.694812804726,-6.04420406418323));
#135448=CARTESIAN_POINT('Ctrl Pts',(20.033022332603,36.4085554115212,3.95949050206097));
#135449=CARTESIAN_POINT('Ctrl Pts',(15.7394743404435,36.1222980183163,13.0103226263072));
#135450=CARTESIAN_POINT('Ctrl Pts',(7.65817778021698,35.8360406251115,18.9301838197395));
#135451=CARTESIAN_POINT('Ctrl Pts',(-2.26608126017527,35.5497832319066,
20.2944433614791));
#135452=CARTESIAN_POINT('Ctrl Pts',(-11.6450005789278,35.2635258387017,
16.7747872894531));
#135453=CARTESIAN_POINT('Ctrl Pts',(-18.2215195097566,34.9772684454969,
9.2182328615669));
#135454=CARTESIAN_POINT('Ctrl Pts',(-20.4129749654698,34.691011052292,-0.556718055753438));
#135455=CARTESIAN_POINT('Ctrl Pts',(-17.6919975787392,34.4047536590871,
-10.1976876089435));
#135456=CARTESIAN_POINT('Ctrl Pts',(-10.7133771925845,34.1184962658823,
-17.3845660899578));
#135457=CARTESIAN_POINT('Ctrl Pts',(-1.15658031064088,33.8322388726774,
-20.3877776163586));
#135458=CARTESIAN_POINT('Ctrl Pts',(8.67860639373843,33.5459814794727,-18.4846573084111));
#135459=CARTESIAN_POINT('Ctrl Pts',(16.4251514758282,33.2597240862677,-12.1330641235064));
#135460=CARTESIAN_POINT('Ctrl Pts',(20.2191578770462,32.9734666930628,-2.86179036864081));
#135461=CARTESIAN_POINT('Ctrl Pts',(19.1469281048403,32.6872092998579,7.09853114565834));
#135462=CARTESIAN_POINT('Ctrl Pts',(13.4678139881271,32.4009519066531,15.3498691352418));
#135463=CARTESIAN_POINT('Ctrl Pts',(4.5458403758454,32.1146945134482,19.9086782143819));
#135464=CARTESIAN_POINT('Ctrl Pts',(-2.12863576871351,31.9238562513117,
19.7511787652746));
#135465=CARTESIAN_POINT('Ctrl Pts',(-5.24841461006088,31.8284371202434,
18.8841060642764));
#135466=CARTESIAN_POINT('',(20.0015373057718,39.242784888888,7.64894882955084E-7));
#135467=CARTESIAN_POINT('',(-19.9989824629285,41.0572973765567,3.12150913740012E-7));
#135468=CARTESIAN_POINT('Ctrl Pts',(20.0014916459676,39.242787124482,2.00025803768198E-7));
#135469=CARTESIAN_POINT('Ctrl Pts',(19.9995929272711,39.3314277454063,-3.06838338827387));
#135470=CARTESIAN_POINT('Ctrl Pts',(18.5103085734689,39.5154779073507,-9.44183992655426));
#135471=CARTESIAN_POINT('Ctrl Pts',(12.0189571883783,39.7949472003633,-17.021856649234));
#135472=CARTESIAN_POINT('Ctrl Pts',(2.47753986138945,40.0812045935682,-20.689628607552));
#135473=CARTESIAN_POINT('Ctrl Pts',(-7.66010440525888,40.367461986773,-19.3783832190336));
#135474=CARTESIAN_POINT('Ctrl Pts',(-15.9543229905758,40.6537193799779,
-13.4036753763873));
#135475=CARTESIAN_POINT('Ctrl Pts',(-19.5327522754195,40.8836645377847,
-6.01321597571097));
#135476=CARTESIAN_POINT('Ctrl Pts',(-19.9991941437992,41.0181905645231,
-1.3544358009041));
#135477=CARTESIAN_POINT('Ctrl Pts',(-19.9989824632433,41.0572960261945,
-4.88098124743451E-8));
#135478=CARTESIAN_POINT('',(-19.6064108766512,41.9580960790586,1.14560946776212E-5));
#135479=CARTESIAN_POINT('Origin',(-19.045011308728,41.1774557209948,8.25934553377221E-5));
#135480=CARTESIAN_POINT('',(19.6083726319963,40.143696232507,7.11313451544257E-6));
#135481=CARTESIAN_POINT('Ctrl Pts',(-19.6060505195495,41.9577193074356,
2.2586764080172E-5));
#135482=CARTESIAN_POINT('Ctrl Pts',(-19.6062119339618,41.9436604434935,
-0.479437871609851));
#135483=CARTESIAN_POINT('Ctrl Pts',(-19.5889840882721,41.929599781262,-0.958141749258678));
#135484=CARTESIAN_POINT('Ctrl Pts',(-19.5544610522285,41.9155468019901,
-1.43479305144635));
#135485=CARTESIAN_POINT('Ctrl Pts',(-19.5479793789267,41.9129083660066,
-1.52428396457842));
#135486=CARTESIAN_POINT('Ctrl Pts',(-19.540888082585,41.9102701722776,-1.61370270295012));
#135487=CARTESIAN_POINT('Ctrl Pts',(-19.5331878184945,41.9076322411891,
-1.70304093633566));
#135488=CARTESIAN_POINT('Ctrl Pts',(-19.5309252921648,41.9068571523774,
-1.72929069905895));
#135489=CARTESIAN_POINT('Ctrl Pts',(-19.5286101919521,41.9060820861341,
-1.75553351213457));
#135490=CARTESIAN_POINT('Ctrl Pts',(-19.5262425910007,41.9053069903598,
-1.78176916855628));
#135491=CARTESIAN_POINT('Ctrl Pts',(-19.4955356262472,41.8952542664794,
-2.12203655042166));
#135492=CARTESIAN_POINT('Ctrl Pts',(-19.4559892075824,41.8852054065744,
-2.46109009162185));
#135493=CARTESIAN_POINT('Ctrl Pts',(-19.4076360458866,41.8751639888978,
-2.79847994168719));
#135494=CARTESIAN_POINT('Ctrl Pts',(-19.3721740560241,41.8677996586377,
-3.04592013014828));
#135495=CARTESIAN_POINT('Ctrl Pts',(-19.3319751399673,41.8604393069873,
-3.29246478715566));
#135496=CARTESIAN_POINT('Ctrl Pts',(-19.287054085681,41.8530848966661,-3.53792566037348));
#135497=CARTESIAN_POINT('Ctrl Pts',(-19.261513766533,41.8489034723934,-3.67748491916495));
#135498=CARTESIAN_POINT('Ctrl Pts',(-19.2344467778608,41.8447239116199,
-3.81669518262673));
#135499=CARTESIAN_POINT('Ctrl Pts',(-19.205855676327,41.840546501902,-3.95552339462894));
#135500=CARTESIAN_POINT('Ctrl Pts',(-19.1960051339843,41.8391072516073,
-4.00335412192931));
#135501=CARTESIAN_POINT('Ctrl Pts',(-19.1859736773344,41.8376682566897,
-4.05113949659857));
#135502=CARTESIAN_POINT('Ctrl Pts',(-19.1757620788409,41.8362295239877,
-4.09887830696041));
#135503=CARTESIAN_POINT('Ctrl Pts',(-19.0762647228794,41.8222111408844,
-4.56402442593124));
#135504=CARTESIAN_POINT('Ctrl Pts',(-18.9596641463189,41.8082178180361,
-5.02475483509956));
#135505=CARTESIAN_POINT('Ctrl Pts',(-18.826676341601,41.7942479185831,-5.47996336391931));
#135506=CARTESIAN_POINT('Ctrl Pts',(-18.7982539573124,41.7912622474416,
-5.5772513202474));
#135507=CARTESIAN_POINT('Ctrl Pts',(-18.7690829488635,41.7882776654249,
-5.67428728917686));
#135508=CARTESIAN_POINT('Ctrl Pts',(-18.7391701226993,41.7852941830942,
-5.77106084862513));
#135509=CARTESIAN_POINT('Ctrl Pts',(-18.5960383448328,41.7710183293888,
-6.2341187869917));
#135510=CARTESIAN_POINT('Ctrl Pts',(-18.4359247294003,41.7567670673058,
-6.69116312249447));
#135511=CARTESIAN_POINT('Ctrl Pts',(-18.2595801709165,41.7425391434309,
-7.14104062427596));
#135512=CARTESIAN_POINT('Ctrl Pts',(-18.2261940959262,41.7398454706716,
-7.2262127676077));
#135513=CARTESIAN_POINT('Ctrl Pts',(-18.1922261654446,41.7371526354676,
-7.31112822759187));
#135514=CARTESIAN_POINT('Ctrl Pts',(-18.1576813452863,41.7344606278009,
-7.3957794520085));
#135515=CARTESIAN_POINT('Ctrl Pts',(-18.1471088800663,41.7336367370614,
-7.42168701562788));
#135516=CARTESIAN_POINT('Ctrl Pts',(-18.1364823817549,41.732812921179,-7.44756983041452));
#135517=CARTESIAN_POINT('Ctrl Pts',(-18.1258019958562,41.7319891803776,
-7.47342767115213));
#135518=CARTESIAN_POINT('Ctrl Pts',(-17.9409648863904,41.7177333407362,
-7.92092915511887));
#135519=CARTESIAN_POINT('Ctrl Pts',(-17.7399904133824,41.7035003285977,
-8.36094507165499));
#135520=CARTESIAN_POINT('Ctrl Pts',(-17.5236191691249,41.6892893981363,
-8.79234475071736));
#135521=CARTESIAN_POINT('Ctrl Pts',(-17.4950485219408,41.6874129219818,
-8.84930873439328));
#135522=CARTESIAN_POINT('Ctrl Pts',(-17.4662093785707,41.6855368237905,
-8.90612258372554));
#135523=CARTESIAN_POINT('Ctrl Pts',(-17.4371034039174,41.6836610946631,
-8.96278378224272));
#135524=CARTESIAN_POINT('Ctrl Pts',(-17.2207131428153,41.6697158645004,
-9.38403514686858));
#135525=CARTESIAN_POINT('Ctrl Pts',(-16.9895765971644,41.655791369731,-9.79684394994));
#135526=CARTESIAN_POINT('Ctrl Pts',(-16.7443827161404,41.6418877745079,
-10.2001619484116));
#135527=CARTESIAN_POINT('Ctrl Pts',(-16.691855484549,41.6389092443619,-10.2865636882195));
#135528=CARTESIAN_POINT('Ctrl Pts',(-16.638683027948,41.6359316410521,-10.3725300879668));
#135529=CARTESIAN_POINT('Ctrl Pts',(-16.5848719677828,41.6329549090526,
-10.4580512033361));
#135530=CARTESIAN_POINT('Ctrl Pts',(-16.5568089095051,41.6314025106548,
-10.5026514033177));
#135531=CARTESIAN_POINT('Ctrl Pts',(-16.5285728042941,41.629849805387,-10.5471306011416));
#135532=CARTESIAN_POINT('Ctrl Pts',(-16.5001641959773,41.6282971825791,
-10.5914872163514));
#135533=CARTESIAN_POINT('Ctrl Pts',(-16.4739436630701,41.6268641452064,
-10.6324274157369));
#135534=CARTESIAN_POINT('Ctrl Pts',(-16.4475761766513,41.6254311780781,
-10.6732631882112));
#135535=CARTESIAN_POINT('Ctrl Pts',(-16.4210621668489,41.6239985873154,
-10.7139932838637));
#135536=CARTESIAN_POINT('Ctrl Pts',(-16.2114013848043,41.6126703083452,
-11.0360684347333));
#135537=CARTESIAN_POINT('Ctrl Pts',(-15.9925763223832,41.6013654832385,
-11.3515388477035));
#135538=CARTESIAN_POINT('Ctrl Pts',(-15.7649622218074,41.5900720053647,
-11.6598601279487));
#135539=CARTESIAN_POINT('Ctrl Pts',(-15.712656031892,41.5874767408491,-11.7307129942635));
#135540=CARTESIAN_POINT('Ctrl Pts',(-15.6598858227243,41.5848820798619,
-11.8011881737577));
#135541=CARTESIAN_POINT('Ctrl Pts',(-15.6066563785267,41.582287889708,-11.8712788056537));
#135542=CARTESIAN_POINT('Ctrl Pts',(-15.4149129965947,41.5729430843851,
-12.123759645987));
#135543=CARTESIAN_POINT('Ctrl Pts',(-15.2172023625855,41.5636087603705,
-12.3712532966885));
#135544=CARTESIAN_POINT('Ctrl Pts',(-15.0137270749791,41.5542859424078,
-12.6134527669376));
#135545=CARTESIAN_POINT('Ctrl Pts',(-14.7113624139246,41.5404322173361,
-12.9733616364172));
#135546=CARTESIAN_POINT('Ctrl Pts',(-14.3962684157318,41.5266041093974,
-13.3215801730073));
#135547=CARTESIAN_POINT('Ctrl Pts',(-14.0695669380264,41.5127999589477,
-13.657501771783));
#135548=CARTESIAN_POINT('Ctrl Pts',(-13.9993193103876,41.5098317788603,
-13.7297319176408));
#135549=CARTESIAN_POINT('Ctrl Pts',(-13.9285348177902,41.506864726666,-13.8013936855412));
#135550=CARTESIAN_POINT('Ctrl Pts',(-13.8572242688134,41.5038988142792,
-13.8724812929102));
#135551=CARTESIAN_POINT('Ctrl Pts',(-13.5176793875767,41.4897766348323,
-14.2109646386117));
#135552=CARTESIAN_POINT('Ctrl Pts',(-13.1662128412405,41.4756796914327,
-14.5364271596369));
#135553=CARTESIAN_POINT('Ctrl Pts',(-12.804001247615,41.4616066990142,-14.8482371123588));
#135554=CARTESIAN_POINT('Ctrl Pts',(-12.7354285771051,41.4589424478164,
-14.9072679151436));
#135555=CARTESIAN_POINT('Ctrl Pts',(-12.6664706254241,41.4562790569681,
-14.9658095327076));
#135556=CARTESIAN_POINT('Ctrl Pts',(-12.5971351329409,41.4536165175136,
-15.0238578573109));
#135557=CARTESIAN_POINT('Ctrl Pts',(-12.5385897004434,41.4513683251619,
-15.0728726424943));
#135558=CARTESIAN_POINT('Ctrl Pts',(-12.4797751030875,41.4491207219172,
-15.1215357351031));
#135559=CARTESIAN_POINT('Ctrl Pts',(-12.4206961343986,41.4468737105277,
-15.1698445442087));
#135560=CARTESIAN_POINT('Ctrl Pts',(-12.0387602289673,41.4323471480541,
-15.4821531229725));
#135561=CARTESIAN_POINT('Ctrl Pts',(-11.6457804086835,41.4178457108565,
-15.7796505015983));
#135562=CARTESIAN_POINT('Ctrl Pts',(-11.2430153416859,41.4033678185518,
-16.0616677806422));
#135563=CARTESIAN_POINT('Ctrl Pts',(-10.8577358294487,41.3895184663055,
-16.3314416230524));
#135564=CARTESIAN_POINT('Ctrl Pts',(-10.4635017305676,41.3756905907313,
-16.5870504777763));
#135565=CARTESIAN_POINT('Ctrl Pts',(-10.0614001477408,41.361884352218,-16.8279171072807));
#135566=CARTESIAN_POINT('Ctrl Pts',(-9.97721416673762,41.3589938096714,
-16.8783461390523));
#135567=CARTESIAN_POINT('Ctrl Pts',(-9.89268314699372,41.3561041857597,
-16.9281291161065));
#135568=CARTESIAN_POINT('Ctrl Pts',(-9.80781677691201,41.3532154306988,
-16.9772609720874));
#135569=CARTESIAN_POINT('Ctrl Pts',(-9.78331186665968,41.3523813113245,
-16.9914476483902));
#135570=CARTESIAN_POINT('Ctrl Pts',(-9.75877915165347,41.3515470798839,
-17.0055801797177));
#135571=CARTESIAN_POINT('Ctrl Pts',(-9.73421882840369,41.3507127913612,
-17.0196583960239));
#135572=CARTESIAN_POINT('Ctrl Pts',(-9.63230745207616,41.3472509683737,
-17.0780749887299));
#135573=CARTESIAN_POINT('Ctrl Pts',(-9.52992071029487,41.3437881625394,
-17.1355564081472));
#135574=CARTESIAN_POINT('Ctrl Pts',(-9.42707274231175,41.3403283021579,
-17.1920904182941));
#135575=CARTESIAN_POINT('Ctrl Pts',(-9.0774744576734,41.3285676297969,-17.3842594359098));
#135576=CARTESIAN_POINT('Ctrl Pts',(-8.72254326254848,41.3168408982099,
-17.5654832842503));
#135577=CARTESIAN_POINT('Ctrl Pts',(-8.36295566637195,41.3051193270429,
-17.7354409769604));
#135578=CARTESIAN_POINT('Ctrl Pts',(-8.34229237534059,41.3044457603266,
-17.7452074019006));
#135579=CARTESIAN_POINT('Ctrl Pts',(-8.32161372090151,41.303772211001,-17.7549366206167));
#135580=CARTESIAN_POINT('Ctrl Pts',(-8.30091983604666,41.3030986737971,
-17.7646285707797));
#135581=CARTESIAN_POINT('Ctrl Pts',(-7.94118509377539,41.291390155355,-17.9331098017533));
#135582=CARTESIAN_POINT('Ctrl Pts',(-7.57683227128614,41.2796984807709,
-18.0903198895115));
#135583=CARTESIAN_POINT('Ctrl Pts',(-7.20850064423848,41.268025646417,-18.2359214878977));
#135584=CARTESIAN_POINT('Ctrl Pts',(-6.77549721838113,41.2543032916325,
-18.4070878670025));
#135585=CARTESIAN_POINT('Ctrl Pts',(-6.33699480618514,41.2406071695534,
-18.5622120631499));
#135586=CARTESIAN_POINT('Ctrl Pts',(-5.89423534627265,41.2269356354997,
-18.7013011455976));
#135587=CARTESIAN_POINT('Ctrl Pts',(-5.8000576805581,41.2240276159529,-18.7308862505977));
#135588=CARTESIAN_POINT('Ctrl Pts',(-5.70568715851301,41.2211207280115,
-18.7597459056841));
#135589=CARTESIAN_POINT('Ctrl Pts',(-5.61113532527401,41.218214982284,-18.7878802326087));
#135590=CARTESIAN_POINT('Ctrl Pts',(-5.1562372255763,41.2042351559351,-18.9232372258672));
#135591=CARTESIAN_POINT('Ctrl Pts',(-4.69714846533424,41.1902811828427,
-19.0418045341502));
#135592=CARTESIAN_POINT('Ctrl Pts',(-4.23516668930301,41.1763517823642,
-19.1435936531508));
#135593=CARTESIAN_POINT('Ctrl Pts',(-4.14845895118407,41.1737374220766,
-19.1626980956453));
#135594=CARTESIAN_POINT('Ctrl Pts',(-4.0616490936045,41.1711239289282,-19.1812115421076));
#135595=CARTESIAN_POINT('Ctrl Pts',(-3.97474540539076,41.1685112937844,
-19.1991341096425));
#135596=CARTESIAN_POINT('Ctrl Pts',(-3.90010545837319,41.1662673504867,
-19.2145274665727));
#135597=CARTESIAN_POINT('Ctrl Pts',(-3.8253962997475,41.1640240219129,-19.2294849637681));
#135598=CARTESIAN_POINT('Ctrl Pts',(-3.75062335767114,41.1617813109539,
-19.2440066336998));
#135599=CARTESIAN_POINT('Ctrl Pts',(-3.27256858893825,41.1474427194916,
-19.3368497580711));
#135600=CARTESIAN_POINT('Ctrl Pts',(-2.79191316243823,41.1331297624411,
-19.4118768695406));
#135601=CARTESIAN_POINT('Ctrl Pts',(-2.31002927003316,41.1188408592576,
-19.4691064384258));
#135602=CARTESIAN_POINT('Ctrl Pts',(-1.84743268706685,41.1051238666559,
-19.5240454049032));
#135603=CARTESIAN_POINT('Ctrl Pts',(-1.38370349653349,41.0914289811073,
-19.5625829109809));
#135604=CARTESIAN_POINT('Ctrl Pts',(-0.920038604959658,41.0777563679668,
-19.5847355478128));
#135605=CARTESIAN_POINT('Ctrl Pts',(-0.824069212781465,41.0749264095283,
-19.5893207021571));
#135606=CARTESIAN_POINT('Ctrl Pts',(-0.728102351706868,41.0720973761293,
-19.5932039641973));
#135607=CARTESIAN_POINT('Ctrl Pts',(-0.632148284570457,41.0692692199405,
-19.596385545599));
#135608=CARTESIAN_POINT('Ctrl Pts',(-0.489587256205945,41.0650673672554,
-19.6011124897506));
#135609=CARTESIAN_POINT('Ctrl Pts',(-0.347056170690583,41.0608628427225,
-19.6042955313835));
#135610=CARTESIAN_POINT('Ctrl Pts',(-0.204587660505566,41.0566626971773,
-19.6059276591731));
#135611=CARTESIAN_POINT('Ctrl Pts',(0.208815586359431,41.0444750649529,
-19.610663631541));
#135612=CARTESIAN_POINT('Ctrl Pts',(0.621696364700616,41.0323242063103,
-19.6023404929742));
#135613=CARTESIAN_POINT('Ctrl Pts',(1.03322116531376,41.0201786165496,-19.5810071783096));
#135614=CARTESIAN_POINT('Ctrl Pts',(1.03826210296144,41.0200298401926,-19.5807458577066));
#135615=CARTESIAN_POINT('Ctrl Pts',(1.04330283648127,41.019881064645,-19.5804825850652));
#135616=CARTESIAN_POINT('Ctrl Pts',(1.04834336429227,41.0197322898511,-19.5802173604855));
#135617=CARTESIAN_POINT('Ctrl Pts',(1.47784227738816,41.0070553213484,-19.5576178088131));
#135618=CARTESIAN_POINT('Ctrl Pts',(1.90585816895062,40.994398938812,-19.5208285378473));
#135619=CARTESIAN_POINT('Ctrl Pts',(2.33147446846321,40.9817656464605,-19.4698652026439));
#135620=CARTESIAN_POINT('Ctrl Pts',(2.78934844647146,40.9681748703767,-19.4150393300237));
#135621=CARTESIAN_POINT('Ctrl Pts',(3.24444611040692,40.9546110004725,-19.3438099134297));
#135622=CARTESIAN_POINT('Ctrl Pts',(3.69571064202416,40.9410724109836,-19.2567647830472));
#135623=CARTESIAN_POINT('Ctrl Pts',(3.79041362228612,40.9382311844229,-19.238497375159));
#135624=CARTESIAN_POINT('Ctrl Pts',(3.88494801924693,40.9353910891995,-19.2195333346003));
#135625=CARTESIAN_POINT('Ctrl Pts',(3.97930443328745,40.9325521345719,-19.1998779552016));
#135626=CARTESIAN_POINT('Ctrl Pts',(4.43919480738975,40.9187151535993,-19.1040782167664));
#135627=CARTESIAN_POINT('Ctrl Pts',(4.89485136781056,40.9049047050255,-18.9918575269129));
#135628=CARTESIAN_POINT('Ctrl Pts',(5.34517449266531,40.8911195150042,-18.8638324501505));
#135629=CARTESIAN_POINT('Ctrl Pts',(5.42873982001636,40.8885614320341,-18.8400751593113));
#135630=CARTESIAN_POINT('Ctrl Pts',(5.51212168581494,40.8860042199896,-18.8157735739259));
#135631=CARTESIAN_POINT('Ctrl Pts',(5.59531332858917,40.8834478696499,-18.7909315362567));
#135632=CARTESIAN_POINT('Ctrl Pts',(5.66843098307957,40.8812010773681,-18.7690977141735));
#135633=CARTESIAN_POINT('Ctrl Pts',(5.74140169866008,40.8789549321784,-18.7468464243415));
#135634=CARTESIAN_POINT('Ctrl Pts',(5.81422070500469,40.8767094371352,-18.7241803230031));
#135635=CARTESIAN_POINT('Ctrl Pts',(6.27265623674495,40.8625728158623,-18.5814847996614));
#135636=CARTESIAN_POINT('Ctrl Pts',(6.72507271319249,40.848462349028,-18.4223506613341));
#135637=CARTESIAN_POINT('Ctrl Pts',(7.1703247236997,40.8343764600263,-18.2474276635334));
#135638=CARTESIAN_POINT('Ctrl Pts',(7.59975243282421,40.8207911849411,-18.0787214467256));
#135639=CARTESIAN_POINT('Ctrl Pts',(8.02251623047944,40.8072287243405,-17.8953283912596));
#135640=CARTESIAN_POINT('Ctrl Pts',(8.43760384490099,40.7936892406539,-17.6978233628362));
#135641=CARTESIAN_POINT('Ctrl Pts',(8.52227416205576,40.7909274324523,-17.6575359323871));
#135642=CARTESIAN_POINT('Ctrl Pts',(8.60662529754319,40.7881665520447,-17.6166612606053));
#135643=CARTESIAN_POINT('Ctrl Pts',(8.69064898354631,40.7854065539666,-17.5752041222948));
#135644=CARTESIAN_POINT('Ctrl Pts',(8.81657088909142,40.7812702891368,-17.5130744764434));
#135645=CARTESIAN_POINT('Ctrl Pts',(8.94175817306072,40.7771316030047,-17.4496415889355));
#135646=CARTESIAN_POINT('Ctrl Pts',(9.06618036537302,40.7729972277635,-17.3849145956575));
#135647=CARTESIAN_POINT('Ctrl Pts',(9.43341203837189,40.7607946334481,-17.1938730974497));
#135648=CARTESIAN_POINT('Ctrl Pts',(9.79398232014441,40.7486295006463,-16.9915557514187));
#135649=CARTESIAN_POINT('Ctrl Pts',(10.14718098067,40.7364703339984,-16.7784091376419));
#135650=CARTESIAN_POINT('Ctrl Pts',(10.159170873768,40.7360575716509,-16.7711735351355));
#135651=CARTESIAN_POINT('Ctrl Pts',(10.1711522622373,40.7356448328641,-16.7639254389615));
#135652=CARTESIAN_POINT('Ctrl Pts',(10.1831251197915,40.7352321175972,-16.7566648642547));
#135653=CARTESIAN_POINT('Ctrl Pts',(10.567988162405,40.7219655392002,-16.5232763970403));
#135654=CARTESIAN_POINT('Ctrl Pts',(10.9440426211845,40.7087224642045,-16.2769906887382));
#135655=CARTESIAN_POINT('Ctrl Pts',(11.3103761519462,40.6955059656963,-16.0183305052452));
#135656=CARTESIAN_POINT('Ctrl Pts',(11.6834130184872,40.6820476257517,-15.7549372413292));
#135657=CARTESIAN_POINT('Ctrl Pts',(12.0463715466361,40.6686169308257,-15.4787122609444));
#135658=CARTESIAN_POINT('Ctrl Pts',(12.398625758167,40.6552122779727,-15.190652581326));
#135659=CARTESIAN_POINT('Ctrl Pts',(12.4713607552564,40.6524444263634,-15.1311727531998));
#135660=CARTESIAN_POINT('Ctrl Pts',(12.5436395287139,40.6496777017256,-15.0711881665291));
#135661=CARTESIAN_POINT('Ctrl Pts',(12.6154568133096,40.6469121119508,-15.0107073164401));
#135662=CARTESIAN_POINT('Ctrl Pts',(12.9710394924937,40.6332190876715,-14.711253740117));
#135663=CARTESIAN_POINT('Ctrl Pts',(13.3153049989926,40.6195533446982,-14.3996391613562));
#135664=CARTESIAN_POINT('Ctrl Pts',(13.6476061592715,40.6059136183703,-14.0769028603437));
#135665=CARTESIAN_POINT('Ctrl Pts',(13.7084017607528,40.603418185115,-14.0178571816485));
#135666=CARTESIAN_POINT('Ctrl Pts',(13.7687970305191,40.6009236234242,-13.9584390906399));
#135667=CARTESIAN_POINT('Ctrl Pts',(13.8287881841238,40.5984299240877,-13.8986547498378));
#135668=CARTESIAN_POINT('Ctrl Pts',(13.883115600787,40.596171653747,-13.8445146208765));
#135669=CARTESIAN_POINT('Ctrl Pts',(13.9371116164737,40.5939140716367,-13.7900741479824));
#135670=CARTESIAN_POINT('Ctrl Pts',(13.990773279855,40.5916571810032,-13.7353380388935));
#135671=CARTESIAN_POINT('Ctrl Pts',(14.3217110558967,40.5777386715882,-13.3977740300717));
#135672=CARTESIAN_POINT('Ctrl Pts',(14.6399278718872,40.5638468434028,-13.0489705850574));
#135673=CARTESIAN_POINT('Ctrl Pts',(14.9447641265716,40.5499801279415,-12.6899998148469));
#135674=CARTESIAN_POINT('Ctrl Pts',(15.2405179486921,40.5365265638233,-12.3417243860294));
#135675=CARTESIAN_POINT('Ctrl Pts',(15.5236767749604,40.5230966048099,-11.9838780731547));
#135676=CARTESIAN_POINT('Ctrl Pts',(15.793647988175,40.5096904086928,-11.6174253380402));
#135677=CARTESIAN_POINT('Ctrl Pts',(15.8477404768357,40.5070042907812,-11.5440014341252));
#135678=CARTESIAN_POINT('Ctrl Pts',(15.9013036924146,40.504319099671,-11.4702318685617));
#135679=CARTESIAN_POINT('Ctrl Pts',(15.9543330905699,40.5016347926441,-11.3961241674836));
#135680=CARTESIAN_POINT('Ctrl Pts',(16.0353483345718,40.4975338637947,-11.2829067127487));
#135681=CARTESIAN_POINT('Ctrl Pts',(16.1151206223711,40.4934307217295,-11.1689039002596));
#135682=CARTESIAN_POINT('Ctrl Pts',(16.1936282745391,40.4893319170562,-11.0541378587351));
#135683=CARTESIAN_POINT('Ctrl Pts',(16.4240566092722,40.4773014880575,-10.7172872829997));
#135684=CARTESIAN_POINT('Ctrl Pts',(16.6435921092788,40.465308342112,-10.3738580662023));
#135685=CARTESIAN_POINT('Ctrl Pts',(16.8518450282074,40.4533219891843,-10.0245543264009));
#135686=CARTESIAN_POINT('Ctrl Pts',(16.8694891245449,40.4523064530426,-9.99495978881736));
#135687=CARTESIAN_POINT('Ctrl Pts',(16.8870521349628,40.451291066432,-9.96532304159545));
#135688=CARTESIAN_POINT('Ctrl Pts',(16.9045338259705,40.4502758287008,-9.93564447098907));
#135689=CARTESIAN_POINT('Ctrl Pts',(17.1405043564501,40.4365719950219,-9.53503860015163));
#135690=CARTESIAN_POINT('Ctrl Pts',(17.3616626605908,40.4228943591848,-9.12680590000652));
#135691=CARTESIAN_POINT('Ctrl Pts',(17.5674055909757,40.4092466300399,-8.71193800258809));
#135692=CARTESIAN_POINT('Ctrl Pts',(17.7682717999495,40.3959223928022,-8.30690371235277));
#135693=CARTESIAN_POINT('Ctrl Pts',(17.9544466940879,40.3826266127658,-7.89554332196386));
#135694=CARTESIAN_POINT('Ctrl Pts',(18.1258645630603,40.369357715024,-7.47900053762652));
#135695=CARTESIAN_POINT('Ctrl Pts',(18.1604806429936,40.3666781972607,-7.39488399595729));
#135696=CARTESIAN_POINT('Ctrl Pts',(18.1944949942326,40.363999790929,-7.31055589467187));
#135697=CARTESIAN_POINT('Ctrl Pts',(18.2279071528402,40.3613225025086,-7.22602531214257));
#135698=CARTESIAN_POINT('Ctrl Pts',(18.2550367015688,40.3591486343813,-7.15738932292921));
#135699=CARTESIAN_POINT('Ctrl Pts',(18.2817691971501,40.3569754901052,-7.08861997451853));
#135700=CARTESIAN_POINT('Ctrl Pts',(18.3081043731685,40.3548030645154,-7.01972220134053));
#135701=CARTESIAN_POINT('Ctrl Pts',(18.4729792039906,40.3412023085776,-6.58837863679279));
#135702=CARTESIAN_POINT('Ctrl Pts',(18.6222799271729,40.3276297581381,-6.15200490009044));
#135703=CARTESIAN_POINT('Ctrl Pts',(18.7559416015207,40.3140864908138,-5.71179769041518));
#135704=CARTESIAN_POINT('Ctrl Pts',(18.780334589132,40.3116148716778,-5.63146075715125));
#135705=CARTESIAN_POINT('Ctrl Pts',(18.8042067608078,40.309144226432,-5.5509959534469));
#135706=CARTESIAN_POINT('Ctrl Pts',(18.827557781914,40.3066745573399,-5.47041029218971));
#135707=CARTESIAN_POINT('Ctrl Pts',(18.89708834891,40.2993208107314,-5.23045647203522));
#135708=CARTESIAN_POINT('Ctrl Pts',(18.9619979197436,40.2919756414519,-4.98943282982944));
#135709=CARTESIAN_POINT('Ctrl Pts',(19.0222768932315,40.2846392720063,-4.74752660219638));
#135710=CARTESIAN_POINT('Ctrl Pts',(19.0567345157133,40.2804455401938,-4.60924432920028));
#135711=CARTESIAN_POINT('Ctrl Pts',(19.089679016312,40.2762546839032,-4.47067361361598));
#135712=CARTESIAN_POINT('Ctrl Pts',(19.12110865802,40.2720667447052,-4.33184909241732));
#135713=CARTESIAN_POINT('Ctrl Pts',(19.2217385963007,40.2586579993261,-3.88736731531441));
#135714=CARTESIAN_POINT('Ctrl Pts',(19.3068395318261,40.2452788945994,-3.44028411340326));
#135715=CARTESIAN_POINT('Ctrl Pts',(19.3763555483361,40.2319318837422,-2.99172404509409));
#135716=CARTESIAN_POINT('Ctrl Pts',(19.3899755218431,40.2293168614294,-2.9038396041637));
#135717=CARTESIAN_POINT('Ctrl Pts',(19.4029972990815,40.2267030462832,-2.81589826976442));
#135718=CARTESIAN_POINT('Ctrl Pts',(19.41542053909,40.2240904175907,-2.72790820472697));
#135719=CARTESIAN_POINT('Ctrl Pts',(19.4444589437799,40.2179835912533,-2.52223793549745));
#135720=CARTESIAN_POINT('Ctrl Pts',(19.4702374259538,40.2118734447947,-2.31630516630389));
#135721=CARTESIAN_POINT('Ctrl Pts',(19.4927325697713,40.2057777303607,-2.11021097953915));
#135722=CARTESIAN_POINT('Ctrl Pts',(19.5292238804651,40.1958893468446,-1.77588784462458));
#135723=CARTESIAN_POINT('Ctrl Pts',(19.5570750896732,40.1860388382239,-1.44113838494354));
#135724=CARTESIAN_POINT('Ctrl Pts',(19.5763039561358,40.1761916575328,-1.10641781179898));
#135725=CARTESIAN_POINT('Ctrl Pts',(19.5889056863478,40.1697382602586,-0.88705707270584));
#135726=CARTESIAN_POINT('Ctrl Pts',(19.5977968336558,40.1632932877473,-0.667707248102193));
#135727=CARTESIAN_POINT('Ctrl Pts',(19.6029718173791,40.1568572993183,-0.448489308959521));
#135728=CARTESIAN_POINT('Ctrl Pts',(19.6065026973075,40.1524660386731,-0.298917394792169));
#135729=CARTESIAN_POINT('Ctrl Pts',(19.6083035736034,40.1480789648746,-0.149406972487633));
#135730=CARTESIAN_POINT('Ctrl Pts',(19.6083726297721,40.1436963736962,2.29977791246635E-6));
#135731=CARTESIAN_POINT('Ctrl Pts',(19.6084226700081,40.1436498433886,4.73742766218711E-6));
#135732=CARTESIAN_POINT('Ctrl Pts',(19.6085167071275,40.1435626671063,1.54326398263337E-7));
#135733=CARTESIAN_POINT('Ctrl Pts',(19.6086106781895,40.1434754196805,1.54464500372356E-7));
#135734=CARTESIAN_POINT('Ctrl Pts',(19.6087046492551,40.1433881722564,1.54465240598256E-7));
#135735=CARTESIAN_POINT('Ctrl Pts',(19.8052963669495,39.9608626167458,1.56013842996442E-7));
#135736=CARTESIAN_POINT('Ctrl Pts',(19.9378169695215,39.7116641448072,-8.48390003503056E-8));
#135737=CARTESIAN_POINT('Ctrl Pts',(19.9836589790135,39.4476330897109,4.47093167535869E-8));
#135738=CARTESIAN_POINT('Ctrl Pts',(19.9953953469384,39.3800364542113,7.78760338990227E-8));
#135739=CARTESIAN_POINT('Ctrl Pts',(20.001450608556,39.3114676952249,1.35467074707106E-7));
#135740=CARTESIAN_POINT('Ctrl Pts',(20.0014459851196,39.242796721102,2.27701876909236E-7));
#135741=CARTESIAN_POINT('Ctrl Pts',(19.8820073423,53.8215357970212,-2.1692819160099));
#135742=CARTESIAN_POINT('Ctrl Pts',(20.2403878257146,53.7261166659529,1.11536419199381));
#135743=CARTESIAN_POINT('Ctrl Pts',(19.2977258811537,53.5352784038163,7.86244684236098));
#135744=CARTESIAN_POINT('Ctrl Pts',(13.2349771447406,53.2490210106115,16.0945758556514));
#135745=CARTESIAN_POINT('Ctrl Pts',(3.98895985899235,52.9627636174066,20.451926939077));
#135746=CARTESIAN_POINT('Ctrl Pts',(-6.21786348565137,52.6765062242018,
19.8882367939509));
#135747=CARTESIAN_POINT('Ctrl Pts',(-14.9279158250762,52.3902488309969,
14.5379999992207));
#135748=CARTESIAN_POINT('Ctrl Pts',(-20.0457362024481,52.103991437792,5.68934654200077));
#135749=CARTESIAN_POINT('Ctrl Pts',(-20.3393868300244,51.8177340445872,
-4.52856154211733));
#135750=CARTESIAN_POINT('Ctrl Pts',(-15.7383604633962,51.5314766513823,
-13.6566096588144));
#135751=CARTESIAN_POINT('Ctrl Pts',(-7.34982640836497,51.2452192581774,
-19.4981807766587));
#135752=CARTESIAN_POINT('Ctrl Pts',(2.80745052166632,50.9589618649726,-20.6474474964739));
#135753=CARTESIAN_POINT('Ctrl Pts',(12.2891133781565,50.6727044717677,-16.8278540605737));
#135754=CARTESIAN_POINT('Ctrl Pts',(18.8133631058897,50.3864470785628,-8.95858708298391));
#135755=CARTESIAN_POINT('Ctrl Pts',(20.8101257727028,50.100189685358,1.06658752640015));
#135756=CARTESIAN_POINT('Ctrl Pts',(17.7988722507342,49.8139322921531,10.8350856293343));
#135757=CARTESIAN_POINT('Ctrl Pts',(10.5042704658708,49.5276748989483,17.9960894914269));
#135758=CARTESIAN_POINT('Ctrl Pts',(0.681786216640287,49.2414175057434,
20.8262839722883));
#135759=CARTESIAN_POINT('Ctrl Pts',(-9.30477169536855,48.9551601125385,
18.6445745090915));
#135760=CARTESIAN_POINT('Ctrl Pts',(-17.052110169103,48.6689027193336,11.9759957725928));
#135761=CARTESIAN_POINT('Ctrl Pts',(-20.6958103170673,48.3826453261288,
2.42535992692584));
#135762=CARTESIAN_POINT('Ctrl Pts',(-19.3590054861851,48.0963879329239,
-7.70894559778266));
#135763=CARTESIAN_POINT('Ctrl Pts',(-13.3634015001968,47.8101305397191,
-15.988071677037));
#135764=CARTESIAN_POINT('Ctrl Pts',(-4.15185734087708,47.5238731465142,
-20.4196233122145));
#135765=CARTESIAN_POINT('Ctrl Pts',(6.05884297295903,47.2376157533093,-19.9371351362871));
#135766=CARTESIAN_POINT('Ctrl Pts',(14.8114656743619,46.9513583601045,-14.6567192841698));
#135767=CARTESIAN_POINT('Ctrl Pts',(19.9996674809072,46.6651009668996,-5.8491226914253));
#135768=CARTESIAN_POINT('Ctrl Pts',(20.3748930271351,46.3788435736948,4.36608173715542));
#135769=CARTESIAN_POINT('Ctrl Pts',(15.8468432297598,46.0925861804899,13.5305763090523));
#135770=CARTESIAN_POINT('Ctrl Pts',(7.50520601468197,45.806328787285,19.4388996159992));
#135771=CARTESIAN_POINT('Ctrl Pts',(-2.64258014810837,45.5200713940802,
20.6691970275641));
#135772=CARTESIAN_POINT('Ctrl Pts',(-12.1544219618184,45.2338140008752,
16.9253940095272));
#135773=CARTESIAN_POINT('Ctrl Pts',(-18.7412679268017,44.9475566076705,
9.1084472935495));
#135774=CARTESIAN_POINT('Ctrl Pts',(-20.8179750256337,44.6612992144656,
-0.900472895586128));
#135775=CARTESIAN_POINT('Ctrl Pts',(-17.8847778509397,44.3750418212607,
-10.692691748391));
#135776=CARTESIAN_POINT('Ctrl Pts',(-10.6475585570864,44.0887844280559,
-17.9116842417734));
#135777=CARTESIAN_POINT('Ctrl Pts',(-0.847974333307044,43.802527034851,
-20.8201795173248));
#135778=CARTESIAN_POINT('Ctrl Pts',(9.15567730005641,43.516269641646,-18.7182400022227));
#135779=CARTESIAN_POINT('Ctrl Pts',(16.9559894262833,43.2300122484413,-12.1117033558185));
#135780=CARTESIAN_POINT('Ctrl Pts',(20.6757949814355,42.9437548552364,-2.5904512134423));
#135781=CARTESIAN_POINT('Ctrl Pts',(19.4199122908068,42.6574974620316,7.55420030320546));
#135782=CARTESIAN_POINT('Ctrl Pts',(13.490573058061,42.3712400688267,15.8809122587054));
#135783=CARTESIAN_POINT('Ctrl Pts',(4.3146894552382,42.0849826756218,20.3858379888694));
#135784=CARTESIAN_POINT('Ctrl Pts',(-5.89953630690167,41.798725282417,19.9848544394781));
#135785=CARTESIAN_POINT('Ctrl Pts',(-14.6940220549737,41.5124678892121,
14.7744594300951));
#135786=CARTESIAN_POINT('Ctrl Pts',(-19.9523500452509,41.2262104960073,
6.00854918223644));
#135787=CARTESIAN_POINT('Ctrl Pts',(-20.4090888494774,40.9399531028024,
-4.20333533491104));
#135788=CARTESIAN_POINT('Ctrl Pts',(-15.9543229891132,40.6536957095975,
-13.4036753751585));
#135789=CARTESIAN_POINT('Ctrl Pts',(-7.66010440455662,40.3674383163926,
-19.378383217257));
#135790=CARTESIAN_POINT('Ctrl Pts',(2.47753986116232,40.0811809231878,-20.6896286056552));
#135791=CARTESIAN_POINT('Ctrl Pts',(12.0189571872764,39.7949235299829,-17.0218566476735));
#135792=CARTESIAN_POINT('Ctrl Pts',(18.6679786438778,39.5086661367781,-9.25772698643636));
#135793=CARTESIAN_POINT('Ctrl Pts',(20.8244985064951,39.2224087435732,0.734300726147382));
#135794=CARTESIAN_POINT('Ctrl Pts',(17.9695442015761,38.9361513503683,10.5496169025855));
#135795=CARTESIAN_POINT('Ctrl Pts',(10.7901685166465,38.6498939571635,17.8261380838936));
#135796=CARTESIAN_POINT('Ctrl Pts',(1.01410841376546,38.3636365639586,20.8127489709517));
#135797=CARTESIAN_POINT('Ctrl Pts',(-9.00599973279567,38.0773791707537,
18.7907132493444));
#135798=CARTESIAN_POINT('Ctrl Pts',(-16.8587886997532,37.7911217775489,
12.2466395053839));
#135799=CARTESIAN_POINT('Ctrl Pts',(-20.654462724473,37.504864384344,2.75537750170527));
#135800=CARTESIAN_POINT('Ctrl Pts',(-19.4795821701522,37.2186069911392,
-7.39897385236758));
#135801=CARTESIAN_POINT('Ctrl Pts',(-13.6168853511829,36.9323495979343,
-15.7727413260432));
#135802=CARTESIAN_POINT('Ctrl Pts',(-4.47724674965969,36.6460922047294,
-20.3507542166472));
#135803=CARTESIAN_POINT('Ctrl Pts',(5.73985387419747,36.3598348115246,-20.031300830401));
#135804=CARTESIAN_POINT('Ctrl Pts',(14.5756425253888,36.0735774183197,-14.8912585410523));
#135805=CARTESIAN_POINT('Ctrl Pts',(19.9037617566091,35.7873200251149,-6.16759295545199));
#135806=CARTESIAN_POINT('Ctrl Pts',(20.4419847681323,35.5010626319099,4.04032118513405));
#135807=CARTESIAN_POINT('Ctrl Pts',(16.0607865042309,35.2148052387052,13.2759207540992));
#135808=CARTESIAN_POINT('Ctrl Pts',(7.81451500153946,34.9285478455002,19.3166324519487));
#135809=CARTESIAN_POINT('Ctrl Pts',(-2.31234198491411,34.6422904522954,
20.7087425540999));
#135810=CARTESIAN_POINT('Ctrl Pts',(-11.8827264535552,34.3560330590905,
17.1172347622926));
#135811=CARTESIAN_POINT('Ctrl Pts',(-18.5935011785392,34.0697756658857,
9.40641769372417));
#135812=CARTESIAN_POINT('Ctrl Pts',(-20.8296939034462,33.7835182726808,
-0.568083127709926));
#135813=CARTESIAN_POINT('Ctrl Pts',(-18.0531693792157,33.4972608794759,
-10.4058674409061));
#135814=CARTESIAN_POINT('Ctrl Pts',(-10.9320844900651,33.2110034862711,
-17.7394618337507));
#135815=CARTESIAN_POINT('Ctrl Pts',(-1.18019128625101,32.9247460930662,
-20.8039821858695));
#135816=CARTESIAN_POINT('Ctrl Pts',(8.85577519728356,32.6384886998614,-18.862010752523));
#135817=CARTESIAN_POINT('Ctrl Pts',(16.7604610799565,32.3522313066565,-12.3807535814733));
#135818=CARTESIAN_POINT('Ctrl Pts',(20.6319206740279,32.0659739134516,-2.92021204693738));
#135819=CARTESIAN_POINT('Ctrl Pts',(19.5378004205966,31.7797165202468,7.24344331122517));
#135820=CARTESIAN_POINT('Ctrl Pts',(13.7427535981872,31.4934591270419,15.6632281326245));
#135821=CARTESIAN_POINT('Ctrl Pts',(4.63863664479209,31.207201733837,20.3151013930695));
#135822=CARTESIAN_POINT('Ctrl Pts',(-2.17208338431375,31.0163634717005,
20.1543888616775));
#135823=CARTESIAN_POINT('Ctrl Pts',(-5.35555774975228,30.9209443406322,
19.2696134154132));
#135824=CARTESIAN_POINT('Ctrl Pts',(19.8820141325446,54.1584554016968,-2.16928265687848));
#135825=CARTESIAN_POINT('Ctrl Pts',(20.240422706593,54.0630362706285,1.11562090875969));
#135826=CARTESIAN_POINT('Ctrl Pts',(19.2977501629126,53.8721980084919,7.86230307896302));
#135827=CARTESIAN_POINT('Ctrl Pts',(13.2349986468556,53.585940615287,16.0946724104494));
#135828=CARTESIAN_POINT('Ctrl Pts',(3.98896476512064,53.2996832220822,20.4519209869934));
#135829=CARTESIAN_POINT('Ctrl Pts',(-6.21787216990591,53.0134258288773,
19.8882842524966));
#135830=CARTESIAN_POINT('Ctrl Pts',(-14.9279381010763,52.7271684356724,
14.5380123631795));
#135831=CARTESIAN_POINT('Ctrl Pts',(-20.0457656602706,52.4409110424676,
5.68935950158692));
#135832=CARTESIAN_POINT('Ctrl Pts',(-20.3394169072586,52.1546536492627,
-4.52857051636756));
#135833=CARTESIAN_POINT('Ctrl Pts',(-15.7383836574262,51.8683962560579,
-13.6566286615186));
#135834=CARTESIAN_POINT('Ctrl Pts',(-7.34983727025726,51.582138862853,-19.4982101279731));
#135835=CARTESIAN_POINT('Ctrl Pts',(2.80745467252178,51.2958814696481,-20.6474776760872));
#135836=CARTESIAN_POINT('Ctrl Pts',(12.2891315093727,51.0096240764433,-16.8278790392313));
#135837=CARTESIAN_POINT('Ctrl Pts',(18.8133908709444,50.7233666832384,-8.95860023014538));
#135838=CARTESIAN_POINT('Ctrl Pts',(20.8101564814193,50.4371092900335,1.06658906366321));
#135839=CARTESIAN_POINT('Ctrl Pts',(17.7988985172103,50.1508518968287,10.8351016372119));
#135840=CARTESIAN_POINT('Ctrl Pts',(10.5042859668777,49.8645945036238,17.9961160391832));
#135841=CARTESIAN_POINT('Ctrl Pts',(0.681787222885234,49.5783371104189,
20.8263147104928));
#135842=CARTESIAN_POINT('Ctrl Pts',(-9.30478542657757,49.2920797172141,
18.6446020207455));
#135843=CARTESIAN_POINT('Ctrl Pts',(-17.0521353330426,49.0058223240092,
11.9760134468624));
#135844=CARTESIAN_POINT('Ctrl Pts',(-20.6958408580999,48.7195649308044,
2.42536350546584));
#135845=CARTESIAN_POINT('Ctrl Pts',(-19.3590340544573,48.4333075375995,
-7.70895697365632));
#135846=CARTESIAN_POINT('Ctrl Pts',(-13.3634212207075,48.1470501443946,
-15.9880952709442));
#135847=CARTESIAN_POINT('Ctrl Pts',(-4.15186346781292,47.8607927511898,
-20.4196534455847));
#135848=CARTESIAN_POINT('Ctrl Pts',(6.05885191405385,47.5745353579849,-19.9371645577564));
#135849=CARTESIAN_POINT('Ctrl Pts',(14.8114875317921,47.28827796478,-14.6567409132199));
#135850=CARTESIAN_POINT('Ctrl Pts',(19.9996969946186,47.0020205715752,-5.84913132304421));
#135851=CARTESIAN_POINT('Ctrl Pts',(20.374923094571,46.7157631783704,4.36608818023111));
#135852=CARTESIAN_POINT('Ctrl Pts',(15.8468666151066,46.4295057851654,13.5305962762581));
#135853=CARTESIAN_POINT('Ctrl Pts',(7.50521709019044,46.1432483919606,19.4389283021811));
#135854=CARTESIAN_POINT('Ctrl Pts',(-2.64258404779063,45.8569909987557,
20.6692275293065));
#135855=CARTESIAN_POINT('Ctrl Pts',(-12.1544398982219,45.5707336055509,
16.9254189865025));
#135856=CARTESIAN_POINT('Ctrl Pts',(-18.7412955834801,45.284476212346,9.10846073497714));
#135857=CARTESIAN_POINT('Ctrl Pts',(-20.81800574693,44.9982188191412,-0.900474224423));
#135858=CARTESIAN_POINT('Ctrl Pts',(-17.8848042436873,44.7119614259363,
-10.6927075277044));
#135859=CARTESIAN_POINT('Ctrl Pts',(-10.6475742697961,44.4257040327314,
-17.9117106742269));
#135860=CARTESIAN_POINT('Ctrl Pts',(-0.847975584671335,44.1394466395266,
-20.8202102418743));
#135861=CARTESIAN_POINT('Ctrl Pts',(9.15569081118199,43.8531892463217,-18.7182676249187));
#135862=CARTESIAN_POINT('Ctrl Pts',(16.9560144484085,43.5669318531168,-12.1117212291817));
#135863=CARTESIAN_POINT('Ctrl Pts',(20.6758254929151,43.280674459912,-2.59045503619734));
#135864=CARTESIAN_POINT('Ctrl Pts',(19.4199409489677,42.9944170667071,7.55421145101523));
#135865=CARTESIAN_POINT('Ctrl Pts',(13.490592966236,42.7081596735022,15.8809356943283));
#135866=CARTESIAN_POINT('Ctrl Pts',(4.31469582246907,42.4219022802974,20.3858680724568));
#135867=CARTESIAN_POINT('Ctrl Pts',(-5.89954501290705,42.1356448870925,
19.9848839313298));
#135868=CARTESIAN_POINT('Ctrl Pts',(-14.6940437390907,41.8493874938876,
14.7744812329142));
#135869=CARTESIAN_POINT('Ctrl Pts',(-19.9523794891355,41.5631301006828,
6.00855804911325));
#135870=CARTESIAN_POINT('Ctrl Pts',(-20.4091189673764,41.2768727074779,
-4.20334153781551));
#135871=CARTESIAN_POINT('Ctrl Pts',(-15.9543465330689,40.9906153142731,
-13.4036951550978));
#135872=CARTESIAN_POINT('Ctrl Pts',(-7.66011570865017,40.7043579210682,
-19.378411814133));
#135873=CARTESIAN_POINT('Ctrl Pts',(2.47754351729302,40.4181005278634,-20.6896591375493));
#135874=CARTESIAN_POINT('Ctrl Pts',(12.0189749237729,40.1318431346585,-17.0218817669995));
#135875=CARTESIAN_POINT('Ctrl Pts',(18.6680061924029,39.8455857414536,-9.25774064815768));
#135876=CARTESIAN_POINT('Ctrl Pts',(20.8245292374175,39.5593283482487,0.734301809762263));
#135877=CARTESIAN_POINT('Ctrl Pts',(17.9695707194153,39.2730709550439,10.549632470762));
#135878=CARTESIAN_POINT('Ctrl Pts',(10.790184439805,38.986813561839,17.8261643901053));
#135879=CARTESIAN_POINT('Ctrl Pts',(1.01410991030016,38.7005561686342,20.8127796845368));
#135880=CARTESIAN_POINT('Ctrl Pts',(-9.00601302304981,38.4142987754293,
18.7907409789883));
#135881=CARTESIAN_POINT('Ctrl Pts',(-16.8588135784196,38.1280413822245,
12.2466575778771));
#135882=CARTESIAN_POINT('Ctrl Pts',(-20.6544932045092,37.8417839890195,
2.75538156783668));
#135883=CARTESIAN_POINT('Ctrl Pts',(-19.4796109162954,37.5555265958148,
-7.39898477109407));
#135884=CARTESIAN_POINT('Ctrl Pts',(-13.616905445904,37.2692692026098,-15.772764602065));
#135885=CARTESIAN_POINT('Ctrl Pts',(-4.47725335648787,36.983011809405,-20.3507842484052));
#135886=CARTESIAN_POINT('Ctrl Pts',(5.73986234398004,36.6967544162001,-20.0313303909051));
#135887=CARTESIAN_POINT('Ctrl Pts',(14.5756640359627,36.4104970229953,-14.8912805160123));
#135888=CARTESIAN_POINT('Ctrl Pts',(19.9037911264995,36.1242396297904,-6.16760205747103));
#135889=CARTESIAN_POINT('Ctrl Pts',(20.442014939141,35.8379822365856,4.04032714835268));
#135890=CARTESIAN_POINT('Ctrl Pts',(16.0608101962036,35.5517248433807,13.2759403437653));
#135891=CARTESIAN_POINT('Ctrl Pts',(7.8145265516071,35.2654674501758,19.3166609611727));
#135892=CARTESIAN_POINT('Ctrl Pts',(-2.31234543332729,34.9792100569709,
20.7087731072814));
#135893=CARTESIAN_POINT('Ctrl Pts',(-11.8827439171817,34.6929526637661,
17.1172600361499));
#135894=CARTESIAN_POINT('Ctrl Pts',(-18.5935287602248,34.4066952705612,
9.4064315474227));
#135895=CARTESIAN_POINT('Ctrl Pts',(-20.8297243570919,34.1204378773564,
-0.568083911370193));
#135896=CARTESIAN_POINT('Ctrl Pts',(-18.0531965879755,33.8341804841515,
-10.4058829058261));
#135897=CARTESIAN_POINT('Ctrl Pts',(-10.9320994923489,33.5479230909466,
-17.7394877952082));
#135898=CARTESIAN_POINT('Ctrl Pts',(-1.1801952790676,33.2616656977418,-20.8040133184022));
#135899=CARTESIAN_POINT('Ctrl Pts',(8.85579274951527,32.9754083045369,-18.8620377272025));
#135900=CARTESIAN_POINT('Ctrl Pts',(16.760476883134,32.689150911332,-12.3807735651477));
#135901=CARTESIAN_POINT('Ctrl Pts',(20.6319689122568,32.4028935181272,-2.92021294310257));
#135902=CARTESIAN_POINT('Ctrl Pts',(19.5377937535411,32.1166361249223,7.24344719037027));
#135903=CARTESIAN_POINT('Ctrl Pts',(13.7428454056135,31.8303787317175,15.66326496422));
#135904=CARTESIAN_POINT('Ctrl Pts',(4.63849084696912,31.5441213385126,20.3151021094714));
#135905=CARTESIAN_POINT('Ctrl Pts',(-2.17183568580646,31.353283076376,20.1544647933774));
#135906=CARTESIAN_POINT('Ctrl Pts',(-5.35555957882043,31.2578639453077,
19.2696199965086));
#135907=CARTESIAN_POINT('Ctrl Pts',(19.7370438926516,54.492890210854,-2.15346527413914));
#135908=CARTESIAN_POINT('Ctrl Pts',(20.0928377821467,54.3974710797857,1.10747405840166));
#135909=CARTESIAN_POINT('Ctrl Pts',(19.1570392525882,54.2066328176491,7.80498189530805));
#135910=CARTESIAN_POINT('Ctrl Pts',(13.1384944859411,53.9203754244442,15.9773133155552));
#135911=CARTESIAN_POINT('Ctrl Pts',(3.95987895179158,53.6341180312394,20.3027958752491));
#135912=CARTESIAN_POINT('Ctrl Pts',(-6.17253407397137,53.3478606380345,
19.7432663472057));
#135913=CARTESIAN_POINT('Ctrl Pts',(-14.8190898173068,53.0616032448296,
14.4320077015028));
#135914=CARTESIAN_POINT('Ctrl Pts',(-19.8996003393183,52.7753458516248,
5.6478748566679));
#135915=CARTESIAN_POINT('Ctrl Pts',(-20.1911103955043,52.4890884584199,
-4.49554996729918));
#135916=CARTESIAN_POINT('Ctrl Pts',(-15.6236259574261,52.2028310652151,
-13.5570503005685));
#135917=CARTESIAN_POINT('Ctrl Pts',(-7.29624533466401,51.9165736720102,
-19.3560373190336));
#135918=CARTESIAN_POINT('Ctrl Pts',(2.78698388859544,51.6303162788053,-20.4969249311009));
#135919=CARTESIAN_POINT('Ctrl Pts',(12.1995243099863,51.3440588856005,-16.7051771867842));
#135920=CARTESIAN_POINT('Ctrl Pts',(18.6762115047422,51.0578014923956,-8.89327787314115));
#135921=CARTESIAN_POINT('Ctrl Pts',(20.6584175368879,50.7715440991907,1.05881194471677));
#135922=CARTESIAN_POINT('Ctrl Pts',(17.6691164043952,50.4852867059859,10.7560966135511));
#135923=CARTESIAN_POINT('Ctrl Pts',(10.4276931134147,50.199029312781,17.864895899271));
#135924=CARTESIAN_POINT('Ctrl Pts',(0.676815916021391,49.9127719195762,
20.6744579466527));
#135925=CARTESIAN_POINT('Ctrl Pts',(-9.23693882862004,49.6265145263713,
18.5086533923473));
#135926=CARTESIAN_POINT('Ctrl Pts',(-16.9277983046049,49.3402571331664,
11.8886893729909));
#135927=CARTESIAN_POINT('Ctrl Pts',(-20.5449354551632,49.0539997399616,
2.40767877069307));
#135928=CARTESIAN_POINT('Ctrl Pts',(-19.2178760868028,48.7677423467567,
-7.65274648837048));
#135929=CARTESIAN_POINT('Ctrl Pts',(-13.2659807505307,48.4814849535518,
-15.8715167769499));
#135930=CARTESIAN_POINT('Ctrl Pts',(-4.12158981844352,48.195227560347,-20.2707618855814));
#135931=CARTESIAN_POINT('Ctrl Pts',(6.0146733036902,47.9089701671421,-19.7917911046238));
#135932=CARTESIAN_POINT('Ctrl Pts',(14.703488368608,47.6227127739372,-14.5498700975627));
#135933=CARTESIAN_POINT('Ctrl Pts',(19.8538675811505,47.3364553807324,-5.80648190738674));
#135934=CARTESIAN_POINT('Ctrl Pts',(20.2263576895481,47.0501979875275,4.33425249398798));
#135935=CARTESIAN_POINT('Ctrl Pts',(15.731317901323,46.7639405943226,13.4319368355991));
#135936=CARTESIAN_POINT('Ctrl Pts',(7.45049219078273,46.4776832011178,19.2971877791361));
#135937=CARTESIAN_POINT('Ctrl Pts',(-2.62331543177942,46.1914258079129,
20.5185161796171));
#135938=CARTESIAN_POINT('Ctrl Pts',(-12.0658148134583,45.9051684147081,
16.8020059205861));
#135939=CARTESIAN_POINT('Ctrl Pts',(-18.6046419060115,45.6189110215032,
9.04204565444185));
#135940=CARTESIAN_POINT('Ctrl Pts',(-20.6662095687944,45.3326536282984,
-0.893908343548591));
#135941=CARTESIAN_POINT('Ctrl Pts',(-17.7543957423209,45.0463962350935,
-10.6147407831297));
#135942=CARTESIAN_POINT('Ctrl Pts',(-10.5699366180338,44.7601388418886,
-17.7811059824391));
#135943=CARTESIAN_POINT('Ctrl Pts',(-0.841792501888567,44.4738814486837,
-20.668397989485));
#135944=CARTESIAN_POINT('Ctrl Pts',(9.08893134871362,44.1876240554789,-18.5817818576784));
#135945=CARTESIAN_POINT('Ctrl Pts',(16.832378293199,43.901366662274,-12.0234076310598));
#135946=CARTESIAN_POINT('Ctrl Pts',(20.5250660336386,43.6151092690692,-2.57156652310408));
#135947=CARTESIAN_POINT('Ctrl Pts',(19.2783388737494,43.3288518758643,7.49912930525009));
#135948=CARTESIAN_POINT('Ctrl Pts',(13.3922252129579,43.0425944826594,15.7651385630891));
#135949=CARTESIAN_POINT('Ctrl Pts',(4.28323486777291,42.7563370894546,20.2372228612394));
#135950=CARTESIAN_POINT('Ctrl Pts',(-5.85652800173968,42.4700796962497,
19.8391625285145));
#135951=CARTESIAN_POINT('Ctrl Pts',(-14.5869009268508,42.1838223030449,
14.6667519041613));
#135952=CARTESIAN_POINT('Ctrl Pts',(-19.8068950950981,41.89756490984,5.96474616054674));
#135953=CARTESIAN_POINT('Ctrl Pts',(-20.2603042203721,41.6113075166351,
-4.17269253192152));
#135954=CARTESIAN_POINT('Ctrl Pts',(-15.8380141207423,41.3250501234302,
-13.3059610242607));
#135955=CARTESIAN_POINT('Ctrl Pts',(-7.60426135339713,41.0387927302254,
-19.2371125519711));
#135956=CARTESIAN_POINT('Ctrl Pts',(2.45947830770179,40.7525353370205,-20.5387988091304));
#135957=CARTESIAN_POINT('Ctrl Pts',(11.9313375928628,40.4662779438157,-16.8977653348919));
#135958=CARTESIAN_POINT('Ctrl Pts',(18.5318869104762,40.1800205506108,-9.19023708102241));
#135959=CARTESIAN_POINT('Ctrl Pts',(20.6726854927217,39.8937631574059,0.728947588533073));
#135960=CARTESIAN_POINT('Ctrl Pts',(17.8385441364129,39.6075057642011,10.4727089695744));
#135961=CARTESIAN_POINT('Ctrl Pts',(10.7115069344162,39.3212483709962,17.6961834659896));
#135962=CARTESIAN_POINT('Ctrl Pts',(1.00671544560123,39.0349909777914,20.6610216126592));
#135963=CARTESIAN_POINT('Ctrl Pts',(-8.94034494831846,38.7487335845864,
18.6537267664063));
#135964=CARTESIAN_POINT('Ctrl Pts',(-16.7358861712418,38.4624761913817,
12.1573600804195));
#135965=CARTESIAN_POINT('Ctrl Pts',(-20.5038892913428,38.1762187981767,
2.7352904795557));
#135966=CARTESIAN_POINT('Ctrl Pts',(-19.3375737526722,37.8899614049719,
-7.34503447326178));
#135967=CARTESIAN_POINT('Ctrl Pts',(-13.5176166749241,37.603704011767,-15.6577562091211));
#135968=CARTESIAN_POINT('Ctrl Pts',(-4.44460710035593,37.3174466185622,
-20.2023948537405));
#135969=CARTESIAN_POINT('Ctrl Pts',(5.69800967197795,37.0311892253573,-19.8852703199559));
#135970=CARTESIAN_POINT('Ctrl Pts',(14.4693843988788,36.7449318321525,-14.7826995358199));
#135971=CARTESIAN_POINT('Ctrl Pts',(19.7586610185605,36.4586744389476,-6.12263048659125));
#135972=CARTESIAN_POINT('Ctrl Pts',(20.2929603282709,36.1724170457427,4.01086677506497));
#135973=CARTESIAN_POINT('Ctrl Pts',(15.9437014958737,35.8861596525379,13.1791377475849));
#135974=CARTESIAN_POINT('Ctrl Pts',(7.75754629629636,35.5999022593331,19.1758119601995));
#135975=CARTESIAN_POINT('Ctrl Pts',(-2.29548477724345,35.3136448661281,
20.5577734081324));
#135976=CARTESIAN_POINT('Ctrl Pts',(-11.7960999291487,35.0273874729233,
16.9924481449938));
#135977=CARTESIAN_POINT('Ctrl Pts',(-18.4579525296897,34.7411300797184,
9.33784378984412));
#135978=CARTESIAN_POINT('Ctrl Pts',(-20.6778427453995,34.4548726865136,
-0.56394168405129));
#135979=CARTESIAN_POINT('Ctrl Pts',(-17.9215602130005,34.1686152933087,
-10.3300075610437));
#135980=CARTESIAN_POINT('Ctrl Pts',(-10.8523872559455,33.8823579001038,
-17.6101388908974));
#135981=CARTESIAN_POINT('Ctrl Pts',(-1.17158968166343,33.596100506899,-20.6523191465208));
#135982=CARTESIAN_POINT('Ctrl Pts',(8.79121980346926,33.3098431136941,-18.7245036897716));
#135983=CARTESIAN_POINT('Ctrl Pts',(16.6382669334374,33.0235857204893,-12.2904980680739));
#135984=CARTESIAN_POINT('Ctrl Pts',(20.4815283851362,32.7373283272844,-2.89892013686099));
#135985=CARTESIAN_POINT('Ctrl Pts',(19.3953340443448,32.4510709340795,7.19063133341927));
#135986=CARTESIAN_POINT('Ctrl Pts',(13.6426349092763,32.1648135408747,15.5490543401429));
#135987=CARTESIAN_POINT('Ctrl Pts',(4.60467622144652,31.8785561476698,20.1669742947953));
#135988=CARTESIAN_POINT('Ctrl Pts',(-2.1560115801846,31.6877178855332,20.0075046668945));
#135989=CARTESIAN_POINT('Ctrl Pts',(-5.31650937235108,31.5922987544649,
19.1291150449017));
#135990=CARTESIAN_POINT('Ctrl Pts',(19.4916112617573,54.7221509165299,-2.12668666176709));
#135991=CARTESIAN_POINT('Ctrl Pts',(19.8429547143851,54.6267317854616,1.0934633119458));
#135992=CARTESIAN_POINT('Ctrl Pts',(18.9188025464289,54.435893523325,7.70806260044675));
#135993=CARTESIAN_POINT('Ctrl Pts',(12.9750998048337,54.1496361301202,15.7785484496065));
#135994=CARTESIAN_POINT('Ctrl Pts',(3.91063405100273,53.8633787369153,20.0503401175446));
#135995=CARTESIAN_POINT('Ctrl Pts',(-6.09577171275476,53.5771213437104,
19.4977183968944));
#135996=CARTESIAN_POINT('Ctrl Pts',(-14.6347965386317,53.2908639505056,
14.2525369616721));
#135997=CARTESIAN_POINT('Ctrl Pts',(-19.6521252013387,53.0046065573007,
5.57763254162236));
#135998=CARTESIAN_POINT('Ctrl Pts',(-19.9400098088463,52.7183491640959,
-4.43964030615103));
#135999=CARTESIAN_POINT('Ctrl Pts',(-15.4293275720539,52.432091770891,-13.3884532914578));
#136000=CARTESIAN_POINT('Ctrl Pts',(-7.20550781106948,52.1458343776861,
-19.1153213806834));
#136001=CARTESIAN_POINT('Ctrl Pts',(2.75232441408898,51.8595769844812,-20.2420215047524));
#136002=CARTESIAN_POINT('Ctrl Pts',(12.0478086851997,51.5733195912764,-16.4974282574968));
#136003=CARTESIAN_POINT('Ctrl Pts',(18.4439505479574,51.2870621980715,-8.78267942887381));
#136004=CARTESIAN_POINT('Ctrl Pts',(20.401505487785,51.0008048048667,1.04564439017211));
#136005=CARTESIAN_POINT('Ctrl Pts',(17.4493798771779,50.7145474116618,10.6223317120683));
#136006=CARTESIAN_POINT('Ctrl Pts',(10.298012318395,50.4282900184569,17.6427246297376));
#136007=CARTESIAN_POINT('Ctrl Pts',(0.668398903120931,50.1420326252521,
20.4173464106668));
#136008=CARTESIAN_POINT('Ctrl Pts',(-9.12206648239754,49.8557752320472,
18.2784762244733));
#136009=CARTESIAN_POINT('Ctrl Pts',(-16.7172809522183,49.5695178388423,
11.7408393464271));
#136010=CARTESIAN_POINT('Ctrl Pts',(-20.2894346900898,49.2832604456375,
2.37773641541062));
#136011=CARTESIAN_POINT('Ctrl Pts',(-18.9788788870531,48.9970030524326,
-7.55757546283069));
#136012=CARTESIAN_POINT('Ctrl Pts',(-13.1010024648366,48.7107456592278,
-15.6741355444392));
#136013=CARTESIAN_POINT('Ctrl Pts',(-4.070332935494,48.4244882660229,-20.0186707957866));
#136014=CARTESIAN_POINT('Ctrl Pts',(5.93987367075858,48.1382308728181,-19.5456565873916));
#136015=CARTESIAN_POINT('Ctrl Pts',(14.5206329619597,47.8519734796132,-14.368925117269));
#136016=CARTESIAN_POINT('Ctrl Pts',(19.606961068963,47.5657160864083,-5.73427138265408));
#136017=CARTESIAN_POINT('Ctrl Pts',(19.9748188187978,47.2794586932035,4.28035089713567));
#136018=CARTESIAN_POINT('Ctrl Pts',(15.5356802091074,46.9932012999986,13.2648946881484));
#136019=CARTESIAN_POINT('Ctrl Pts',(7.35783643827567,46.7069439067937,19.0572042439321));
#136020=CARTESIAN_POINT('Ctrl Pts',(-2.59069137699606,46.4206865135889,
20.2633439697462));
#136021=CARTESIAN_POINT('Ctrl Pts',(-11.915762021975,46.134429120384,16.5930529464284));
#136022=CARTESIAN_POINT('Ctrl Pts',(-18.3732710043605,45.8481717271792,
8.92959703724159));
#136023=CARTESIAN_POINT('Ctrl Pts',(-20.4092006155558,45.5619143339743,
-0.882791527622558));
#136024=CARTESIAN_POINT('Ctrl Pts',(-17.5335986653375,45.2756569407694,
-10.4827338271133));
#136025=CARTESIAN_POINT('Ctrl Pts',(-10.4384868552237,44.9893995475646,
-17.559976731777));
#136026=CARTESIAN_POINT('Ctrl Pts',(-0.831323808583485,44.7031421543597,
-20.4113618206262));
#136027=CARTESIAN_POINT('Ctrl Pts',(8.97589965201017,44.4168847611548,-18.350695247981));
#136028=CARTESIAN_POINT('Ctrl Pts',(16.6230476023797,44.13062736795,-11.8738822234453));
#136029=CARTESIAN_POINT('Ctrl Pts',(20.2698123685242,43.8443699747451,-2.53958602769265));
#136030=CARTESIAN_POINT('Ctrl Pts',(19.0385897471557,43.5581125815403,7.40586869224184));
#136031=CARTESIAN_POINT('Ctrl Pts',(13.2256769268747,43.2718551883354,15.569080270625));
#136032=CARTESIAN_POINT('Ctrl Pts',(4.22996773592773,42.9855977951305,19.9855488691264));
#136033=CARTESIAN_POINT('Ctrl Pts',(-5.78369509417002,42.6993404019257,
19.5924388911872));
#136034=CARTESIAN_POINT('Ctrl Pts',(-14.4054954240311,42.4130830087208,
14.4843533592442));
#136035=CARTESIAN_POINT('Ctrl Pts',(-19.5605727417728,42.126825615516,5.89056743115988));
#136036=CARTESIAN_POINT('Ctrl Pts',(-20.0083431840418,41.8405682223111,
-4.12080012580584));
#136037=CARTESIAN_POINT('Ctrl Pts',(-15.6410495338402,41.5543108291062,
-13.140485536204));
#136038=CARTESIAN_POINT('Ctrl Pts',(-7.50969329803673,41.2680534359013,
-18.9978761238368));
#136039=CARTESIAN_POINT('Ctrl Pts',(2.42889176287495,40.9817960426965,-20.2833743605813));
#136040=CARTESIAN_POINT('Ctrl Pts',(11.7829571859348,40.6955386494916,-16.6876214782579));
#136041=CARTESIAN_POINT('Ctrl Pts',(18.3014208039293,40.4092812562868,-9.07594552676596));
#136042=CARTESIAN_POINT('Ctrl Pts',(20.4155960036494,40.1230238630819,0.719882256253895));
#136043=CARTESIAN_POINT('Ctrl Pts',(17.6167005738301,39.8367664698771,10.3424683484829));
#136044=CARTESIAN_POINT('Ctrl Pts',(10.578296575951,39.5505090766722,17.4761103280605));
#136045=CARTESIAN_POINT('Ctrl Pts',(0.994195738873623,39.2642516834673,
20.4040771778391));
#136046=CARTESIAN_POINT('Ctrl Pts',(-8.82916110063272,38.9779942902625,
18.4217454360012));
#136047=CARTESIAN_POINT('Ctrl Pts',(-16.5277554750095,38.6917368970576,
12.0061688144023));
#136048=CARTESIAN_POINT('Ctrl Pts',(-20.2488989842305,38.4054795038528,
2.70127388156862));
#136049=CARTESIAN_POINT('Ctrl Pts',(-19.0970879698103,38.1192221106478,
-7.25369021320675));
#136050=CARTESIAN_POINT('Ctrl Pts',(-13.3495089963898,37.832964717443,-15.4630333442186));
#136051=CARTESIAN_POINT('Ctrl Pts',(-4.38933311268913,37.5467073242381,
-19.9511539894729));
#136052=CARTESIAN_POINT('Ctrl Pts',(5.62714812935582,37.2604499310333,-19.6379732771709));
#136053=CARTESIAN_POINT('Ctrl Pts',(14.2894403531082,36.9741925378284,-14.598859044082));
#136054=CARTESIAN_POINT('Ctrl Pts',(19.512938515618,36.6879351446235,-6.04648827697771));
#136055=CARTESIAN_POINT('Ctrl Pts',(20.0405931700484,36.4016777514187,3.96098686433946));
#136056=CARTESIAN_POINT('Ctrl Pts',(15.7454225689498,36.1154203582138,13.0152394597937));
#136057=CARTESIAN_POINT('Ctrl Pts',(7.66107194303644,35.829162965009,18.937337874762));
#136058=CARTESIAN_POINT('Ctrl Pts',(-2.26693765382205,35.5429055718041,
20.3021129942798));
#136059=CARTESIAN_POINT('Ctrl Pts',(-11.6494014308144,35.2566481785992,
16.781126781882));
#136060=CARTESIAN_POINT('Ctrl Pts',(-18.2284057518238,34.9703907853944,
9.22171659580266));
#136061=CARTESIAN_POINT('Ctrl Pts',(-20.4206893856,34.6841333921895,-0.556928447910499));
#136062=CARTESIAN_POINT('Ctrl Pts',(-17.6986837170356,34.3978759989846,
-10.2015415005054));
#136063=CARTESIAN_POINT('Ctrl Pts',(-10.7174259373256,34.1116186057798,
-17.3911360221588));
#136064=CARTESIAN_POINT('Ctrl Pts',(-1.15701746684761,33.8253612125749,
-20.3954825342843));
#136065=CARTESIAN_POINT('Ctrl Pts',(8.6818863213883,33.5391038193701,-18.4916429665119));
#136066=CARTESIAN_POINT('Ctrl Pts',(16.4313585810362,33.2528464261652,-12.1376494739461));
#136067=CARTESIAN_POINT('Ctrl Pts',(20.2267995627571,32.9665890329603,-2.8628717936124));
#136068=CARTESIAN_POINT('Ctrl Pts',(19.1541630647916,32.6803316397554,7.101213614408));
#136069=CARTESIAN_POINT('Ctrl Pts',(13.4729057438463,32.3940742465506,15.3556705141589));
#136070=CARTESIAN_POINT('Ctrl Pts',(4.54755400228875,32.1078168533457,19.9162012301402));
#136071=CARTESIAN_POINT('Ctrl Pts',(-2.12943310431676,31.9169785912092,
19.7586443984892));
#136072=CARTESIAN_POINT('Ctrl Pts',(-5.25039790755787,31.8215594601409,
18.8912420859273));
#136073=CARTESIAN_POINT('Ctrl Pts',(19.4891569929248,54.7244434698974,-2.1264188819145));
#136074=CARTESIAN_POINT('Ctrl Pts',(19.8404559422262,54.6290243388291,1.09332320776234));
#136075=CARTESIAN_POINT('Ctrl Pts',(18.9164202351586,54.4381860766925,7.70709343019511));
#136076=CARTESIAN_POINT('Ctrl Pts',(12.9734658962871,54.1519286834877,15.7765608474946));
#136077=CARTESIAN_POINT('Ctrl Pts',(3.91014161352722,53.8656712902828,20.0478156190887));
#136078=CARTESIAN_POINT('Ctrl Pts',(-6.09500410711914,53.5794138970779,
19.4952629748948));
#136079=CARTESIAN_POINT('Ctrl Pts',(-14.6329536490035,53.2931565038731,
14.250742296303));
#136080=CARTESIAN_POINT('Ctrl Pts',(-19.6496505079137,53.0068991106682,
5.57693013492155));
#136081=CARTESIAN_POINT('Ctrl Pts',(-19.9374988617836,52.7206417174634,
-4.43908122263271));
#136082=CARTESIAN_POINT('Ctrl Pts',(-15.4273846337018,52.4343843242585,
-13.3867673608494));
#136083=CARTESIAN_POINT('Ctrl Pts',(-7.20460045708284,52.1481269310536,
-19.1129142776718));
#136084=CARTESIAN_POINT('Ctrl Pts',(2.75197782746062,51.8618695378487,-20.2394725301833));
#136085=CARTESIAN_POINT('Ctrl Pts',(12.0462915644812,51.5756121446439,-16.4953508168554));
#136086=CARTESIAN_POINT('Ctrl Pts',(18.4416279927814,51.289354751439,-8.78157347033156));
#136087=CARTESIAN_POINT('Ctrl Pts',(20.3989364274587,51.0030973582342,1.0455127177103));
#136088=CARTESIAN_POINT('Ctrl Pts',(17.4471825633646,50.7168399650293,10.6209940943791));
#136089=CARTESIAN_POINT('Ctrl Pts',(10.2967155408141,50.4305825718244,17.6405029690713));
#136090=CARTESIAN_POINT('Ctrl Pts',(0.668314734963058,50.1443251786196,
20.4147753555185));
#136091=CARTESIAN_POINT('Ctrl Pts',(-9.12091778583661,49.8580677854147,
18.2761745066984));
#136092=CARTESIAN_POINT('Ctrl Pts',(-16.7151758279943,49.5718103922098,
11.7393608807856));
#136093=CARTESIAN_POINT('Ctrl Pts',(-20.2868797422733,49.285552999005,2.37743699886982));
#136094=CARTESIAN_POINT('Ctrl Pts',(-18.976488971025,48.9992956058001,-7.55662377486285));
#136095=CARTESIAN_POINT('Ctrl Pts',(-13.099352720615,48.7130382125953,-15.6721617783377));
#136096=CARTESIAN_POINT('Ctrl Pts',(-4.06982037866806,48.4267808193904,
-20.0161499439244));
#136097=CARTESIAN_POINT('Ctrl Pts',(5.93912569194617,48.1405234261856,-19.5431952998601));
#136098=CARTESIAN_POINT('Ctrl Pts',(14.5188044507151,47.8542660329807,-14.3671157098405));
#136099=CARTESIAN_POINT('Ctrl Pts',(19.6044920616628,47.5680086397758,-5.73354929431732));
#136100=CARTESIAN_POINT('Ctrl Pts',(19.9723034889967,47.281751246571,4.27981189379005));
#136101=CARTESIAN_POINT('Ctrl Pts',(15.5337238780006,46.9954938533661,13.2632243057925));
#136102=CARTESIAN_POINT('Ctrl Pts',(7.35690990244912,46.7092364601612,19.0548044647804));
#136103=CARTESIAN_POINT('Ctrl Pts',(-2.59036514408827,46.4229790669564,
20.2607923074049));
#136104=CARTESIAN_POINT('Ctrl Pts',(-11.9142615292001,46.1367216737515,
16.5909634656204));
#136105=CARTESIAN_POINT('Ctrl Pts',(-18.3709573495274,45.8504642805467,
8.92847257740328));
#136106=CARTESIAN_POINT('Ctrl Pts',(-20.4066305862109,45.5642068873418,
-0.882680362066682));
#136107=CARTESIAN_POINT('Ctrl Pts',(-17.5313907462748,45.2779494941369,
-10.4814137884671));
#136108=CARTESIAN_POINT('Ctrl Pts',(-10.437172388379,44.9916921009321,-17.5577654910554));
#136109=CARTESIAN_POINT('Ctrl Pts',(-0.831219124102038,44.7054347077272,
-20.4087915191314));
#136110=CARTESIAN_POINT('Ctrl Pts',(8.97476936151339,44.4191773145224,-18.3483844360009));
#136111=CARTESIAN_POINT('Ctrl Pts',(16.6209543444934,44.1329199213175,-11.8723870043857));
#136112=CARTESIAN_POINT('Ctrl Pts',(20.2672598916495,43.8466625281126,-2.53926623022787));
#136113=CARTESIAN_POINT('Ctrl Pts',(19.0361923120353,43.5604051349078,7.40493610795193));
#136114=CARTESIAN_POINT('Ctrl Pts',(13.2240114830169,43.2741477417029,15.5671197336142));
#136115=CARTESIAN_POINT('Ctrl Pts',(4.22943507708361,42.987890348498,19.9830321881434));
#136116=CARTESIAN_POINT('Ctrl Pts',(-5.78296678215064,42.7016329552932,
19.5899717125928));
#136117=CARTESIAN_POINT('Ctrl Pts',(-14.4036814114852,42.4153755620883,
14.4825294165099));
#136118=CARTESIAN_POINT('Ctrl Pts',(-19.5581095759244,42.1291181688835,
5.88982566123751));
#136119=CARTESIAN_POINT('Ctrl Pts',(-20.0058236326838,41.8428607756786,
-4.12028121389707));
#136120=CARTESIAN_POINT('Ctrl Pts',(-15.6390799340972,41.5566033824737,
-13.1388308200752));
#136121=CARTESIAN_POINT('Ctrl Pts',(-7.50874763962948,41.2703459892688,
-18.9954838155809));
#136122=CARTESIAN_POINT('Ctrl Pts',(2.42858590458957,40.984088596064,-20.2808201759122));
#136123=CARTESIAN_POINT('Ctrl Pts',(11.7814734166139,40.6978312028591,-16.685520088904));
#136124=CARTESIAN_POINT('Ctrl Pts',(18.2991161968354,40.4115738096543,-9.07480263798868));
#136125=CARTESIAN_POINT('Ctrl Pts',(20.413025168965,40.1253164164494,0.71979160505406));
#136126=CARTESIAN_POINT('Ctrl Pts',(17.6144821901566,39.8390590232446,10.3411659727723));
#136127=CARTESIAN_POINT('Ctrl Pts',(10.5769645035621,39.5528016300397,17.4739096482189));
#136128=CARTESIAN_POINT('Ctrl Pts',(0.994070544738266,39.2665442368348,
20.4015077936632));
#136129=CARTESIAN_POINT('Ctrl Pts',(-8.82804928819338,38.98028684363,18.4194256770235));
#136130=CARTESIAN_POINT('Ctrl Pts',(-16.5256742167881,38.6940294504251,
12.0046569371488));
#136131=CARTESIAN_POINT('Ctrl Pts',(-20.2463491408741,38.4077720572203,
2.70093372355491));
#136132=CARTESIAN_POINT('Ctrl Pts',(-19.0946831682996,38.1215146640153,
-7.25277679199759));
#136133=CARTESIAN_POINT('Ctrl Pts',(-13.3478279589727,37.8352572708105,
-15.4610861611707));
#136134=CARTESIAN_POINT('Ctrl Pts',(-4.38878038575677,37.5489998776056,
-19.9486416396669));
#136135=CARTESIAN_POINT('Ctrl Pts',(5.62643953052426,37.2627424844008,-19.6355003646561));
#136136=CARTESIAN_POINT('Ctrl Pts',(14.2876409547905,36.9764850911959,-14.5970206822172));
#136137=CARTESIAN_POINT('Ctrl Pts',(19.5104813481329,36.690227697991,-6.04572687271288));
#136138=CARTESIAN_POINT('Ctrl Pts',(20.0380695575666,36.4039703047862,3.9604880769133));
#136139=CARTESIAN_POINT('Ctrl Pts',(15.7434398261144,36.1177129115813,13.0136005152982));
#136140=CARTESIAN_POINT('Ctrl Pts',(7.66010722209662,35.8314555183765,18.9349531897545));
#136141=CARTESIAN_POINT('Ctrl Pts',(-2.26665218927312,35.5451981251716,
20.2995564500129));
#136142=CARTESIAN_POINT('Ctrl Pts',(-11.6479344801856,35.2589407319667,
16.7790136177391));
#136143=CARTESIAN_POINT('Ctrl Pts',(-18.2261103378014,34.9726833387619,
9.2205553510574));
#136144=CARTESIAN_POINT('Ctrl Pts',(-20.4181179122233,34.686425945557,-0.556858317191475));
#136145=CARTESIAN_POINT('Ctrl Pts',(-17.6964550042702,34.4001685523521,
-10.2002568699848));
#136146=CARTESIAN_POINT('Ctrl Pts',(-10.7160763557452,34.1139111591473,
-17.3889460447585));
#136147=CARTESIAN_POINT('Ctrl Pts',(-1.15687174811203,33.8276537659424,
-20.3929142283091));
#136148=CARTESIAN_POINT('Ctrl Pts',(8.68079301217168,33.5413963727376,-18.4893144138117));
#136149=CARTESIAN_POINT('Ctrl Pts',(16.4292895459668,33.2551389795327,-12.1361210237995));
#136150=CARTESIAN_POINT('Ctrl Pts',(20.2242523341868,32.9688815863278,-2.86251131862187));
#136151=CARTESIAN_POINT('Ctrl Pts',(19.1517514114745,32.6826241931229,7.10031945815812));
#136152=CARTESIAN_POINT('Ctrl Pts',(13.4712084919399,32.3963667999181,15.3537367211865));
#136153=CARTESIAN_POINT('Ctrl Pts',(4.5469827934743,32.1101094067132,19.9136935582208));
#136154=CARTESIAN_POINT('Ctrl Pts',(-2.12916732578234,31.9192711445767,
19.7561558540843));
#136155=CARTESIAN_POINT('Ctrl Pts',(-5.24973680839221,31.8238520135084,
18.8888634120437));
#136156=CARTESIAN_POINT('Ctrl Pts',(19.4867027240924,54.7267360232649,-2.12615110206191));
#136157=CARTESIAN_POINT('Ctrl Pts',(19.8379571700673,54.6313168921966,1.09318310357887));
#136158=CARTESIAN_POINT('Ctrl Pts',(18.9140379238883,54.44047863006,7.70612425994348));
#136159=CARTESIAN_POINT('Ctrl Pts',(12.9718319877405,54.1542212368552,15.7745732453828));
#136160=CARTESIAN_POINT('Ctrl Pts',(3.90964917605172,53.8679638436503,20.0452911206329));
#136161=CARTESIAN_POINT('Ctrl Pts',(-6.09423650148351,53.5817064504454,
19.4928075528951));
#136162=CARTESIAN_POINT('Ctrl Pts',(-14.6311107593753,53.2954490572406,
14.248947630934));
#136163=CARTESIAN_POINT('Ctrl Pts',(-19.6471758144887,53.0091916640357,
5.57622772822074));
#136164=CARTESIAN_POINT('Ctrl Pts',(-19.9349879147208,52.7229342708309,
-4.4385221391144));
#136165=CARTESIAN_POINT('Ctrl Pts',(-15.4254416953498,52.436676877626,-13.3850814302411));
#136166=CARTESIAN_POINT('Ctrl Pts',(-7.2036931030962,52.1504194844211,-19.1105071746602));
#136167=CARTESIAN_POINT('Ctrl Pts',(2.75163124083226,51.8641620912162,-20.2369235556142));
#136168=CARTESIAN_POINT('Ctrl Pts',(12.0447744437628,51.5779046980115,-16.4932733762141));
#136169=CARTESIAN_POINT('Ctrl Pts',(18.4393054376054,51.2916473048065,-8.78046751178931));
#136170=CARTESIAN_POINT('Ctrl Pts',(20.3963673671325,51.0053899116017,1.04538104524849));
#136171=CARTESIAN_POINT('Ctrl Pts',(17.4449852495513,50.7191325183968,10.6196564766899));
#136172=CARTESIAN_POINT('Ctrl Pts',(10.2954187632331,50.4328751251919,17.638281308405));
#136173=CARTESIAN_POINT('Ctrl Pts',(0.668230566805185,50.1466177319871,
20.4122043003701));
#136174=CARTESIAN_POINT('Ctrl Pts',(-9.11976908927569,49.8603603387822,
18.2738727889235));
#136175=CARTESIAN_POINT('Ctrl Pts',(-16.7130707037703,49.5741029455773,
11.7378824151441));
#136176=CARTESIAN_POINT('Ctrl Pts',(-20.2843247944569,49.2878455523725,
2.37713758232903));
#136177=CARTESIAN_POINT('Ctrl Pts',(-18.9740990549969,49.0015881591676,
-7.55567208689501));
#136178=CARTESIAN_POINT('Ctrl Pts',(-13.0977029763934,48.7153307659628,
-15.6701880122362));
#136179=CARTESIAN_POINT('Ctrl Pts',(-4.06930782184213,48.429073372758,-20.0136290920622));
#136180=CARTESIAN_POINT('Ctrl Pts',(5.93837771313375,48.1428159795531,-19.5407340123286));
#136181=CARTESIAN_POINT('Ctrl Pts',(14.5169759394705,47.8565585863482,-14.3653063024121));
#136182=CARTESIAN_POINT('Ctrl Pts',(19.6020230543625,47.5703011931433,-5.73282720598057));
#136183=CARTESIAN_POINT('Ctrl Pts',(19.9697881591957,47.2840437999385,4.27927289044443));
#136184=CARTESIAN_POINT('Ctrl Pts',(15.5317675468937,46.9977864067336,13.2615539234367));
#136185=CARTESIAN_POINT('Ctrl Pts',(7.35598336662257,46.7115290135287,19.0524046856288));
#136186=CARTESIAN_POINT('Ctrl Pts',(-2.59003891118047,46.4252716203239,
20.2582406450635));
#136187=CARTESIAN_POINT('Ctrl Pts',(-11.9127610364253,46.139014227119,16.5888739848123));
#136188=CARTESIAN_POINT('Ctrl Pts',(-18.3686436946943,45.8527568339142,
8.92734811756499));
#136189=CARTESIAN_POINT('Ctrl Pts',(-20.404060556866,45.5664994407093,-0.882569196510804));
#136190=CARTESIAN_POINT('Ctrl Pts',(-17.5291828272122,45.2802420475044,
-10.4800937498209));
#136191=CARTESIAN_POINT('Ctrl Pts',(-10.4358579215344,44.9939846542997,
-17.5555542503337));
#136192=CARTESIAN_POINT('Ctrl Pts',(-0.83111443962059,44.7077272610947,
-20.4062212176367));
#136193=CARTESIAN_POINT('Ctrl Pts',(8.9736390710166,44.4214698678898,-18.3460736240208));
#136194=CARTESIAN_POINT('Ctrl Pts',(16.6188610866072,44.135212474685,-11.870891785326));
#136195=CARTESIAN_POINT('Ctrl Pts',(20.2647074147747,43.8489550814801,-2.53894643276308));
#136196=CARTESIAN_POINT('Ctrl Pts',(19.0337948769148,43.5626976882753,7.40400352366201));
#136197=CARTESIAN_POINT('Ctrl Pts',(13.222346039159,43.2764402950704,15.5651591966033));
#136198=CARTESIAN_POINT('Ctrl Pts',(4.22890241823948,42.9901829018655,19.9805155071603));
#136199=CARTESIAN_POINT('Ctrl Pts',(-5.78223847013127,42.7039255086607,
19.5875045339983));
#136200=CARTESIAN_POINT('Ctrl Pts',(-14.4018673989393,42.4176681154558,
14.4807054737756));
#136201=CARTESIAN_POINT('Ctrl Pts',(-19.555646410076,42.131410722251,5.88908389131514));
#136202=CARTESIAN_POINT('Ctrl Pts',(-20.0033040813258,41.8451533290461,
-4.11976230198829));
#136203=CARTESIAN_POINT('Ctrl Pts',(-15.6371103343542,41.5588959358412,
-13.1371761039464));
#136204=CARTESIAN_POINT('Ctrl Pts',(-7.50780198122223,41.2726385426363,
-18.993091507325));
#136205=CARTESIAN_POINT('Ctrl Pts',(2.42828004630419,40.9863811494315,-20.2782659912431));
#136206=CARTESIAN_POINT('Ctrl Pts',(11.7799896472929,40.7001237562266,-16.6834186995501));
#136207=CARTESIAN_POINT('Ctrl Pts',(18.2968115897414,40.4138663630218,-9.07365974921141));
#136208=CARTESIAN_POINT('Ctrl Pts',(20.4104543342806,40.1276089698169,0.719700953854232));
#136209=CARTESIAN_POINT('Ctrl Pts',(17.612263806483,39.8413515766121,10.3398635970617));
#136210=CARTESIAN_POINT('Ctrl Pts',(10.5756324311732,39.5550941834072,17.4717089683773));
#136211=CARTESIAN_POINT('Ctrl Pts',(0.993945350602907,39.2688367902023,
20.3989384094874));
#136212=CARTESIAN_POINT('Ctrl Pts',(-8.82693747575403,38.9825793969975,
18.4171059180458));
#136213=CARTESIAN_POINT('Ctrl Pts',(-16.5235929585668,38.6963220037926,
12.0031450598952));
#136214=CARTESIAN_POINT('Ctrl Pts',(-20.2437992975177,38.4100646105878,
2.70059356554118));
#136215=CARTESIAN_POINT('Ctrl Pts',(-19.092278366789,38.1238072173828,-7.25186337078843));
#136216=CARTESIAN_POINT('Ctrl Pts',(-13.3461469215555,37.837549824178,-15.4591389781227));
#136217=CARTESIAN_POINT('Ctrl Pts',(-4.3882276588244,37.5512924309731,-19.9461292898609));
#136218=CARTESIAN_POINT('Ctrl Pts',(5.6257309316927,37.2650350377683,-19.6330274521414));
#136219=CARTESIAN_POINT('Ctrl Pts',(14.2858415564729,36.9787776445634,-14.5951823203523));
#136220=CARTESIAN_POINT('Ctrl Pts',(19.5080241806478,36.6925202513585,-6.04496546844805));
#136221=CARTESIAN_POINT('Ctrl Pts',(20.0355459450848,36.4062628581537,3.95998928948713));
#136222=CARTESIAN_POINT('Ctrl Pts',(15.7414570832789,36.1200054649488,13.0119615708027));
#136223=CARTESIAN_POINT('Ctrl Pts',(7.6591425011568,35.833748071744,18.932568504747));
#136224=CARTESIAN_POINT('Ctrl Pts',(-2.2663667247242,35.5474906785391,20.296999905746));
#136225=CARTESIAN_POINT('Ctrl Pts',(-11.6464675295567,35.2612332853342,
16.7769004535961));
#136226=CARTESIAN_POINT('Ctrl Pts',(-18.223814923779,34.9749758921294,9.21939410631215));
#136227=CARTESIAN_POINT('Ctrl Pts',(-20.4155464388465,34.6887184989245,
-0.556788186472455));
#136228=CARTESIAN_POINT('Ctrl Pts',(-17.6942262915047,34.4024611057196,
-10.1989722394641));
#136229=CARTESIAN_POINT('Ctrl Pts',(-10.7147267741649,34.1162037125148,
-17.3867560673581));
#136230=CARTESIAN_POINT('Ctrl Pts',(-1.15672602937646,33.8299463193099,
-20.3903459223338));
#136231=CARTESIAN_POINT('Ctrl Pts',(8.67969970295505,33.5436889261051,-18.4869858611114));
#136232=CARTESIAN_POINT('Ctrl Pts',(16.4272205108975,33.2574315329002,-12.134592573653));
#136233=CARTESIAN_POINT('Ctrl Pts',(20.2217051056165,32.9711741396953,-2.86215084363134));
#136234=CARTESIAN_POINT('Ctrl Pts',(19.1493397581574,32.6849167464904,7.09942530190823));
#136235=CARTESIAN_POINT('Ctrl Pts',(13.4695112400335,32.3986593532856,15.3518029282142));
#136236=CARTESIAN_POINT('Ctrl Pts',(4.54641158465985,32.1124019600807,19.9111858863013));
#136237=CARTESIAN_POINT('Ctrl Pts',(-2.12890154724792,31.9215636979442,
19.7536673096795));
#136238=CARTESIAN_POINT('Ctrl Pts',(-5.24907570922655,31.8261445668759,
18.8864847381601));
#136239=CARTESIAN_POINT('Ctrl Pts',(19.4842484552599,54.7290285766324,-2.12588332220932));
#136240=CARTESIAN_POINT('Ctrl Pts',(19.8354583979083,54.6336094455641,1.09304299939541));
#136241=CARTESIAN_POINT('Ctrl Pts',(18.911655612618,54.4427711834275,7.70515508969184));
#136242=CARTESIAN_POINT('Ctrl Pts',(12.9701980791939,54.1565137902227,15.7725856432709));
#136243=CARTESIAN_POINT('Ctrl Pts',(3.90915673857621,53.8702563970178,20.042766622177));
#136244=CARTESIAN_POINT('Ctrl Pts',(-6.09346889584789,53.5839990038129,
19.4903521308955));
#136245=CARTESIAN_POINT('Ctrl Pts',(-14.6292678697472,53.2977416106081,
14.2471529655649));
#136246=CARTESIAN_POINT('Ctrl Pts',(-19.6447011210637,53.0114842174032,
5.57552532151993));
#136247=CARTESIAN_POINT('Ctrl Pts',(-19.932476967658,52.7252268241984,-4.43796305559608));
#136248=CARTESIAN_POINT('Ctrl Pts',(-15.4234987569977,52.4389694309935,
-13.3833954996328));
#136249=CARTESIAN_POINT('Ctrl Pts',(-7.20278574910955,52.1527120377887,
-19.1081000716486));
#136250=CARTESIAN_POINT('Ctrl Pts',(2.7512846542039,51.8664546445838,-20.2343745810451));
#136251=CARTESIAN_POINT('Ctrl Pts',(12.0432573230443,51.5801972513789,-16.4911959355728));
#136252=CARTESIAN_POINT('Ctrl Pts',(18.4369828824295,51.293939858174,-8.77936155324705));
#136253=CARTESIAN_POINT('Ctrl Pts',(20.3937983068062,51.0076824649692,1.04524937278667));
#136254=CARTESIAN_POINT('Ctrl Pts',(17.442787935738,50.7214250717643,10.6183188590008));
#136255=CARTESIAN_POINT('Ctrl Pts',(10.2941219856521,50.4351676785594,17.6360596477387));
#136256=CARTESIAN_POINT('Ctrl Pts',(0.668146398647312,50.1489102853546,
20.4096332452217));
#136257=CARTESIAN_POINT('Ctrl Pts',(-9.11862039271476,49.8626528921497,
18.2715710711487));
#136258=CARTESIAN_POINT('Ctrl Pts',(-16.7109655795463,49.5763954989448,
11.7364039495027));
#136259=CARTESIAN_POINT('Ctrl Pts',(-20.2817698466404,49.29013810574,2.37683816578823));
#136260=CARTESIAN_POINT('Ctrl Pts',(-18.9717091389687,49.0038807125351,
-7.55472039892717));
#136261=CARTESIAN_POINT('Ctrl Pts',(-13.0960532321718,48.7176233193303,
-15.6682142461347));
#136262=CARTESIAN_POINT('Ctrl Pts',(-4.06879526501619,48.4313659261255,
-20.0111082402));
#136263=CARTESIAN_POINT('Ctrl Pts',(5.93762973432133,48.1451085329206,-19.5382727247972));
#136264=CARTESIAN_POINT('Ctrl Pts',(14.5151474282259,47.8588511397157,-14.3634968949836));
#136265=CARTESIAN_POINT('Ctrl Pts',(19.5995540470623,47.5725937465108,-5.73210511764381));
#136266=CARTESIAN_POINT('Ctrl Pts',(19.9672728293946,47.286336353306,4.27873388709882));
#136267=CARTESIAN_POINT('Ctrl Pts',(15.5298112157868,47.0000789601011,13.2598835410808));
#136268=CARTESIAN_POINT('Ctrl Pts',(7.35505683079602,46.7138215668962,19.0500049064771));
#136269=CARTESIAN_POINT('Ctrl Pts',(-2.58971267827268,46.4275641736914,
20.2556889827221));
#136270=CARTESIAN_POINT('Ctrl Pts',(-11.9112605436505,46.1413067804865,
16.5867845040042));
#136271=CARTESIAN_POINT('Ctrl Pts',(-18.3663300398612,45.8550493872817,
8.92622365772668));
#136272=CARTESIAN_POINT('Ctrl Pts',(-20.401490527521,45.5687919940768,-0.882458030954929));
#136273=CARTESIAN_POINT('Ctrl Pts',(-17.5269749081496,45.2825346008719,
-10.4787737111747));
#136274=CARTESIAN_POINT('Ctrl Pts',(-10.4345434546898,44.9962772076671,
-17.5533430096121));
#136275=CARTESIAN_POINT('Ctrl Pts',(-0.831009755139143,44.7100198144622,
-20.4036509161419));
#136276=CARTESIAN_POINT('Ctrl Pts',(8.97250878051982,44.4237624212574,-18.3437628120407));
#136277=CARTESIAN_POINT('Ctrl Pts',(16.616767828721,44.1375050280525,-11.8693965662664));
#136278=CARTESIAN_POINT('Ctrl Pts',(20.2621549379,43.8512476348476,-2.5386266352983));
#136279=CARTESIAN_POINT('Ctrl Pts',(19.0313974417944,43.5649902416428,7.40307093937211));
#136280=CARTESIAN_POINT('Ctrl Pts',(13.2206805953012,43.2787328484379,15.5631986595924));
#136281=CARTESIAN_POINT('Ctrl Pts',(4.22836975939536,42.992475455233,19.9779988261773));
#136282=CARTESIAN_POINT('Ctrl Pts',(-5.7815101581119,42.7062180620282,19.5850373554038));
#136283=CARTESIAN_POINT('Ctrl Pts',(-14.4000533863935,42.4199606688233,
14.4788815310413));
#136284=CARTESIAN_POINT('Ctrl Pts',(-19.5531832442276,42.1337032756185,
5.88834212139276));
#136285=CARTESIAN_POINT('Ctrl Pts',(-20.0007845299679,41.8474458824136,
-4.11924339007953));
#136286=CARTESIAN_POINT('Ctrl Pts',(-15.6351407346112,41.5611884892087,
-13.1355213878175));
#136287=CARTESIAN_POINT('Ctrl Pts',(-7.50685632281498,41.2749310960039,
-18.990699199069));
#136288=CARTESIAN_POINT('Ctrl Pts',(2.42797418801882,40.988673702799,-20.275711806574));
#136289=CARTESIAN_POINT('Ctrl Pts',(11.778505877972,40.7024163095941,-16.6813173101961));
#136290=CARTESIAN_POINT('Ctrl Pts',(18.2945069826475,40.4161589163894,-9.07251686043413));
#136291=CARTESIAN_POINT('Ctrl Pts',(20.4078834995962,40.1299015231844,0.719610302654397));
#136292=CARTESIAN_POINT('Ctrl Pts',(17.6100454228095,39.8436441299796,10.3385612213511));
#136293=CARTESIAN_POINT('Ctrl Pts',(10.5743003587843,39.5573867367747,17.4695082885356));
#136294=CARTESIAN_POINT('Ctrl Pts',(0.993820156467551,39.2711293435698,
20.3963690253115));
#136295=CARTESIAN_POINT('Ctrl Pts',(-8.82582566331469,38.984871950365,18.4147861590682));
#136296=CARTESIAN_POINT('Ctrl Pts',(-16.5215117003454,38.6986145571601,
12.0016331826417));
#136297=CARTESIAN_POINT('Ctrl Pts',(-20.2412494541613,38.4123571639553,
2.70025340752747));
#136298=CARTESIAN_POINT('Ctrl Pts',(-19.0898735652784,38.1260997707503,
-7.25094994957927));
#136299=CARTESIAN_POINT('Ctrl Pts',(-13.3444658841383,37.8398423775456,
-15.4571917950747));
#136300=CARTESIAN_POINT('Ctrl Pts',(-4.38767493189203,37.5535849843406,
-19.9436169400549));
#136301=CARTESIAN_POINT('Ctrl Pts',(5.62502233286113,37.2673275911359,-19.6305545396266));
#136302=CARTESIAN_POINT('Ctrl Pts',(14.2840421581553,36.9810701979309,-14.5933439584875));
#136303=CARTESIAN_POINT('Ctrl Pts',(19.5055670131628,36.694812804726,-6.04420406418323));
#136304=CARTESIAN_POINT('Ctrl Pts',(20.033022332603,36.4085554115212,3.95949050206097));
#136305=CARTESIAN_POINT('Ctrl Pts',(15.7394743404435,36.1222980183163,13.0103226263072));
#136306=CARTESIAN_POINT('Ctrl Pts',(7.65817778021698,35.8360406251115,18.9301838197395));
#136307=CARTESIAN_POINT('Ctrl Pts',(-2.26608126017527,35.5497832319066,
20.2944433614791));
#136308=CARTESIAN_POINT('Ctrl Pts',(-11.6450005789278,35.2635258387017,
16.7747872894531));
#136309=CARTESIAN_POINT('Ctrl Pts',(-18.2215195097566,34.9772684454969,
9.2182328615669));
#136310=CARTESIAN_POINT('Ctrl Pts',(-20.4129749654698,34.691011052292,-0.556718055753438));
#136311=CARTESIAN_POINT('Ctrl Pts',(-17.6919975787392,34.4047536590871,
-10.1976876089435));
#136312=CARTESIAN_POINT('Ctrl Pts',(-10.7133771925845,34.1184962658823,
-17.3845660899578));
#136313=CARTESIAN_POINT('Ctrl Pts',(-1.15658031064088,33.8322388726774,
-20.3877776163586));
#136314=CARTESIAN_POINT('Ctrl Pts',(8.67860639373843,33.5459814794727,-18.4846573084111));
#136315=CARTESIAN_POINT('Ctrl Pts',(16.4251514758282,33.2597240862677,-12.1330641235064));
#136316=CARTESIAN_POINT('Ctrl Pts',(20.2191578770462,32.9734666930628,-2.86179036864081));
#136317=CARTESIAN_POINT('Ctrl Pts',(19.1469281048403,32.6872092998579,7.09853114565834));
#136318=CARTESIAN_POINT('Ctrl Pts',(13.4678139881271,32.4009519066531,15.3498691352418));
#136319=CARTESIAN_POINT('Ctrl Pts',(4.5458403758454,32.1146945134482,19.9086782143819));
#136320=CARTESIAN_POINT('Ctrl Pts',(-2.12863576871351,31.9238562513117,
19.7511787652746));
#136321=CARTESIAN_POINT('Ctrl Pts',(-5.24841461006088,31.8284371202434,
18.8841060642764));
#136322=CARTESIAN_POINT('',(19.9988122073197,42.8717719390928,1.39816966494504E-6));
#136323=CARTESIAN_POINT('',(-20.0014948234432,44.6862883135185,-1.46812039735485E-6));
#136324=CARTESIAN_POINT('Ctrl Pts',(19.9993016848987,42.8717719999059,7.4942136730257E-7));
#136325=CARTESIAN_POINT('Ctrl Pts',(20.0006316991286,42.8957764998746,-0.831106393192578));
#136326=CARTESIAN_POINT('Ctrl Pts',(19.7477437988415,43.015196643814,-4.96590046701949));
#136327=CARTESIAN_POINT('Ctrl Pts',(16.9559894278378,43.2300359188217,-12.1117033569288));
#136328=CARTESIAN_POINT('Ctrl Pts',(9.15567730089577,43.5162933120265,-18.7182400039387));
#136329=CARTESIAN_POINT('Ctrl Pts',(-0.847974333384783,43.8025507052314,
-20.8201795192335));
#136330=CARTESIAN_POINT('Ctrl Pts',(-10.6475585580624,44.0888080984363,
-17.9116842434155));
#136331=CARTESIAN_POINT('Ctrl Pts',(-17.8847778525794,44.3750654916411,
-10.6926917493713));
#136332=CARTESIAN_POINT('Ctrl Pts',(-19.9255469734788,44.5742287983796,
-3.8797648747985));
#136333=CARTESIAN_POINT('Ctrl Pts',(-20.0015437977385,44.6779729740499,
-0.288216948791363));
#136334=CARTESIAN_POINT('Ctrl Pts',(-20.0014948242702,44.6862865250069,
-1.41653081781379E-6));
#136335=CARTESIAN_POINT('',(-19.6085354398613,45.5869516783469,2.57410225014517E-6));
#136336=CARTESIAN_POINT('Origin',(-19.0476580994596,44.8064509873774,1.33724150266141E-5));
#136337=CARTESIAN_POINT('',(19.606663839508,43.7719908625861,1.06787018507196E-5));
#136338=CARTESIAN_POINT('Ctrl Pts',(-19.6085354398613,45.5869516783469,
2.57410225060506E-6));
#136339=CARTESIAN_POINT('Ctrl Pts',(-19.6086180779838,45.5836000575503,
-0.113662148504158));
#136340=CARTESIAN_POINT('Ctrl Pts',(-19.6077011892722,45.5802457159994,
-0.227418696898049));
#136341=CARTESIAN_POINT('Ctrl Pts',(-19.6057761999359,45.5768887299911,
-0.341250372420534));
#136342=CARTESIAN_POINT('Ctrl Pts',(-19.6029256328858,45.5719176303999,
-0.509814850876282));
#136343=CARTESIAN_POINT('Ctrl Pts',(-19.5978644567393,45.5669407339209,
-0.678544227785071));
#136344=CARTESIAN_POINT('Ctrl Pts',(-19.590564857562,45.5619581889688,-0.847381420853397));
#136345=CARTESIAN_POINT('Ctrl Pts',(-19.5690251117605,45.5472556348824,
-1.34558825827563));
#136346=CARTESIAN_POINT('Ctrl Pts',(-19.5279930608037,45.5325039823152,
-1.84474151820223));
#136347=CARTESIAN_POINT('Ctrl Pts',(-19.4674823831277,45.5177022504479,
-2.3433859181539));
#136348=CARTESIAN_POINT('Ctrl Pts',(-19.4100231814752,45.5036469509729,
-2.81688431926391));
#136349=CARTESIAN_POINT('Ctrl Pts',(-19.3350004892224,45.4895464942993,
-3.28992350278794));
#136350=CARTESIAN_POINT('Ctrl Pts',(-19.2424390144997,45.4753999717063,
-3.76120665257762));
#136351=CARTESIAN_POINT('Ctrl Pts',(-19.1666204960627,45.4638123388682,
-4.14724188255222));
#136352=CARTESIAN_POINT('Ctrl Pts',(-19.0790343923672,45.4521938474112,
-4.53209840780431));
#136353=CARTESIAN_POINT('Ctrl Pts',(-18.9797011398077,45.440543833533,-4.91503726327236));
#136354=CARTESIAN_POINT('Ctrl Pts',(-18.9581429302341,45.4380154411342,
-4.99814615065244));
#136355=CARTESIAN_POINT('Ctrl Pts',(-18.9360314183852,45.4354855676933,
-5.08116466473417));
#136356=CARTESIAN_POINT('Ctrl Pts',(-18.913366823327,45.4329542116996,-5.16408517102734));
#136357=CARTESIAN_POINT('Ctrl Pts',(-18.7868154419091,45.4188199817681,
-5.62708504339804));
#136358=CARTESIAN_POINT('Ctrl Pts',(-18.6430201802226,45.4046393277887,
-6.08703161075946));
#136359=CARTESIAN_POINT('Ctrl Pts',(-18.4820302221939,45.3904113870231,
-6.54255733148747));
#136360=CARTESIAN_POINT('Ctrl Pts',(-18.454488276659,45.3879772900493,-6.62048805924008));
#136361=CARTESIAN_POINT('Ctrl Pts',(-18.4264431082299,45.3855418093619,
-6.69828927845831));
#136362=CARTESIAN_POINT('Ctrl Pts',(-18.397895000388,45.3831049408963,-6.77595399314143));
#136363=CARTESIAN_POINT('Ctrl Pts',(-18.2319270847193,45.3689379081026,
-7.22746730843163));
#136364=CARTESIAN_POINT('Ctrl Pts',(-18.0489596534456,45.3547239874995,
-7.67437112513852));
#136365=CARTESIAN_POINT('Ctrl Pts',(-17.8490555674997,45.340462656734,-8.11526127885078));
#136366=CARTESIAN_POINT('Ctrl Pts',(-17.7147895978748,45.3308840060811,
-8.41138601140004));
#136367=CARTESIAN_POINT('Ctrl Pts',(-17.5728942012054,45.3212731198475,
-8.70480158643198));
#136368=CARTESIAN_POINT('Ctrl Pts',(-17.4233666356543,45.3116552471845,
-8.99505855720262));
#136369=CARTESIAN_POINT('Ctrl Pts',(-17.3512702097107,45.3070178798762,
-9.13500927545767));
#136370=CARTESIAN_POINT('Ctrl Pts',(-17.2773994523208,45.3023788797625,
-9.27422559585768));
#136371=CARTESIAN_POINT('Ctrl Pts',(-17.2017655367794,45.2977297515286,
-9.41266113695259));
#136372=CARTESIAN_POINT('Ctrl Pts',(-17.1800522720051,45.2963950625654,
-9.45240372513465));
#136373=CARTESIAN_POINT('Ctrl Pts',(-17.1581932815414,45.2950599696214,
-9.49208174819354));
#136374=CARTESIAN_POINT('Ctrl Pts',(-17.1361886113619,45.2937244776251,
-9.53169403863024));
#136375=CARTESIAN_POINT('Ctrl Pts',(-17.0371833945344,45.2877157225025,
-9.70992090464267));
#136376=CARTESIAN_POINT('Ctrl Pts',(-16.9352288278664,45.2816989021736,
-9.88681760411833));
#136377=CARTESIAN_POINT('Ctrl Pts',(-16.8303311596276,45.2756743384434,
-10.0622739679778));
#136378=CARTESIAN_POINT('Ctrl Pts',(-16.5809285986472,45.261350458339,-10.4794354475563));
#136379=CARTESIAN_POINT('Ctrl Pts',(-16.3148857407074,45.2469828067955,
-10.8884581853435));
#136380=CARTESIAN_POINT('Ctrl Pts',(-16.032880189767,45.2325707941579,-11.2881822155148));
#136381=CARTESIAN_POINT('Ctrl Pts',(-15.7518525420245,45.2182087576758,
-11.6865201332281));
#136382=CARTESIAN_POINT('Ctrl Pts',(-15.4549727039115,45.203802666349,-12.0756237471945));
#136383=CARTESIAN_POINT('Ctrl Pts',(-15.1429461366935,45.1893518608254,
-12.4543076413977));
#136384=CARTESIAN_POINT('Ctrl Pts',(-14.8967933774931,45.1779518518967,
-12.75304529779));
#136385=CARTESIAN_POINT('Ctrl Pts',(-14.6412144870082,45.1665240728663,
-13.0452979851663));
#136386=CARTESIAN_POINT('Ctrl Pts',(-14.3765724408145,45.1550680163251,
-13.3304660826236));
#136387=CARTESIAN_POINT('Ctrl Pts',(-14.3069003823849,45.1520519912747,
-13.4055420149407));
#136388=CARTESIAN_POINT('Ctrl Pts',(-14.2366001824271,45.1490340113071,
-13.480126869197));
#136389=CARTESIAN_POINT('Ctrl Pts',(-14.1656785267224,45.1460140760061,
-13.5542096119603));
#136390=CARTESIAN_POINT('Ctrl Pts',(-13.8271034590889,45.1315971142385,
-13.9078754900669));
#136391=CARTESIAN_POINT('Ctrl Pts',(-13.4743640729489,45.1171353840047,
-14.2500996816105));
#136392=CARTESIAN_POINT('Ctrl Pts',(-13.1082171268644,45.102628292211,-14.5796518525101));
#136393=CARTESIAN_POINT('Ctrl Pts',(-12.7431158850603,45.0881626322199,
-14.9082628326681));
#136394=CARTESIAN_POINT('Ctrl Pts',(-12.3646835114549,45.0736518901547,
-15.2242740781991));
#136395=CARTESIAN_POINT('Ctrl Pts',(-11.973705408673,45.0590954919884,-15.5264278037446));
#136396=CARTESIAN_POINT('Ctrl Pts',(-11.6959012920983,45.0487526433626,
-15.7411189800476));
#136397=CARTESIAN_POINT('Ctrl Pts',(-11.4117709193592,45.0383761529246,
-15.9488223593319));
#136398=CARTESIAN_POINT('Ctrl Pts',(-11.1215904032678,45.0279914223207,
-16.1490528795888));
#136399=CARTESIAN_POINT('Ctrl Pts',(-11.0051372809136,45.023823898188,-16.2294079275039));
#136400=CARTESIAN_POINT('Ctrl Pts',(-10.8877098142984,45.019655033891,-16.3085593899545));
#136401=CARTESIAN_POINT('Ctrl Pts',(-10.7693316990807,45.0154782497604,
-16.3864825073651));
#136402=CARTESIAN_POINT('Ctrl Pts',(-10.7063094439088,45.0132546093959,
-16.42796729178));
#136403=CARTESIAN_POINT('Ctrl Pts',(-10.6430170588264,45.0110299249713,
-16.4691028334331));
#136404=CARTESIAN_POINT('Ctrl Pts',(-10.5794573437533,45.0088042193675,
-16.5098845778581));
#136405=CARTESIAN_POINT('Ctrl Pts',(-10.395130526803,45.0023495455392,-16.6281539742975));
#136406=CARTESIAN_POINT('Ctrl Pts',(-10.208554795802,44.9958862948573,-16.7434481777512));
#136407=CARTESIAN_POINT('Ctrl Pts',(-10.0198036290486,44.9894148606516,
-16.8556526930689));
#136408=CARTESIAN_POINT('Ctrl Pts',(-9.59338485547222,44.974794866059,-17.1091404602413));
#136409=CARTESIAN_POINT('Ctrl Pts',(-9.15585768563448,44.9601331109779,
-17.3468609520093));
#136410=CARTESIAN_POINT('Ctrl Pts',(-8.70845605418094,44.9454289196175,
-17.5680977211737));
#136411=CARTESIAN_POINT('Ctrl Pts',(-8.26251455456713,44.930772716589,-17.7886124660358));
#136412=CARTESIAN_POINT('Ctrl Pts',(-7.80676291814086,44.9160743528341,
-17.9927509242238));
#136413=CARTESIAN_POINT('Ctrl Pts',(-7.3424715610461,44.9013330749422,-18.1797874705621));
#136414=CARTESIAN_POINT('Ctrl Pts',(-7.0109947101932,44.890808665434,-18.3133206161339));
#136415=CARTESIAN_POINT('Ctrl Pts',(-6.67516540569349,44.8802624441558,
-18.4381365050586));
#136416=CARTESIAN_POINT('Ctrl Pts',(-6.33546293869846,44.8696939527049,
-18.5539655846161));
#136417=CARTESIAN_POINT('Ctrl Pts',(-6.20088845703685,44.8655072028367,
-18.5998517345775));
#136418=CARTESIAN_POINT('Ctrl Pts',(-6.06570618208333,44.8613169655813,
-18.6443274904343));
#136419=CARTESIAN_POINT('Ctrl Pts',(-5.92994611283323,44.8571232348419,
-18.6873759823874));
#136420=CARTESIAN_POINT('Ctrl Pts',(-5.45376312535922,44.842413583888,-18.8383700089646));
#136421=CARTESIAN_POINT('Ctrl Pts',(-4.97047029775408,44.8276607750196,
-18.9718054747938));
#136422=CARTESIAN_POINT('Ctrl Pts',(-4.48140456631242,44.8128641618053,
-19.0869411588486));
#136423=CARTESIAN_POINT('Ctrl Pts',(-3.99365667783159,44.7981074197398,
-19.2017665967728));
#136424=CARTESIAN_POINT('Ctrl Pts',(-3.5001669097077,44.7833071379887,-19.298390716447));
#136425=CARTESIAN_POINT('Ctrl Pts',(-3.00231050631582,44.768462647334,-19.3760617471419));
#136426=CARTESIAN_POINT('Ctrl Pts',(-2.73298416863405,44.7604321946261,
-19.418079594253));
#136427=CARTESIAN_POINT('Ctrl Pts',(-2.46238368712467,44.7523762309594,
-19.4545638403278));
#136428=CARTESIAN_POINT('Ctrl Pts',(-2.19072692142772,44.7443208066441,
-19.4853657430883));
#136429=CARTESIAN_POINT('Ctrl Pts',(-1.96220930467375,44.7375445853276,
-19.5112762975052));
#136430=CARTESIAN_POINT('Ctrl Pts',(-1.73294395192567,44.7307687562411,
-19.5331658469396));
#136431=CARTESIAN_POINT('Ctrl Pts',(-1.50307141722202,44.7239734526712,
-19.5509825897363));
#136432=CARTESIAN_POINT('Ctrl Pts',(-1.26862677889302,44.7170429923192,
-19.5691537028122));
#136433=CARTESIAN_POINT('Ctrl Pts',(-1.03354776927784,44.7101033721509,
-19.5830766049628));
#136434=CARTESIAN_POINT('Ctrl Pts',(-0.797980365347914,44.7031550569318,
-19.5926726534542));
#136435=CARTESIAN_POINT('Ctrl Pts',(-0.292858483389901,44.6882559410041,
-19.6132492442408));
#136436=CARTESIAN_POINT('Ctrl Pts',(0.214512039299181,44.6733168780001,
-19.6139301803081));
#136437=CARTESIAN_POINT('Ctrl Pts',(0.722622140574402,44.6583371009433,
-19.5946959470498));
#136438=CARTESIAN_POINT('Ctrl Pts',(1.22916449369846,44.643403543235,-19.5755210600504));
#136439=CARTESIAN_POINT('Ctrl Pts',(1.7364418985707,44.6284295212384,-19.5365537180734));
#136440=CARTESIAN_POINT('Ctrl Pts',(2.24290894032688,44.6134141821491,-19.4777836040209));
#136441=CARTESIAN_POINT('Ctrl Pts',(2.56913907844646,44.6037423659376,-19.4399280658636));
#136442=CARTESIAN_POINT('Ctrl Pts',(2.89503269949925,44.5940534665403,-19.3938562913135));
#136443=CARTESIAN_POINT('Ctrl Pts',(3.220163885759,44.5843470891494,-19.3395679748404));
#136444=CARTESIAN_POINT('Ctrl Pts',(3.39825238009219,44.5790304840127,-19.3098319022976));
#136445=CARTESIAN_POINT('Ctrl Pts',(3.57611208151879,44.5737086445463,-19.2776306870759));
#136446=CARTESIAN_POINT('Ctrl Pts',(3.75367265762118,44.568381548744,-19.2429642602529));
#136447=CARTESIAN_POINT('Ctrl Pts',(4.25316937093616,44.5533958638404,-19.1454439286536));
#136448=CARTESIAN_POINT('Ctrl Pts',(4.7503000809263,44.5383684386028,-19.028415046913));
#136449=CARTESIAN_POINT('Ctrl Pts',(5.24345320506877,44.5232985742211,-18.8918848577113));
#136450=CARTESIAN_POINT('Ctrl Pts',(5.7353472649404,44.5082671845583,-18.7557032423597));
#136451=CARTESIAN_POINT('Ctrl Pts',(6.22328404662288,44.4931936111595,-18.600119713805));
#136452=CARTESIAN_POINT('Ctrl Pts',(6.70561319509093,44.4780770679307,-18.4251504956127));
#136453=CARTESIAN_POINT('Ctrl Pts',(6.89058241724603,44.4722799991622,-18.3580512537508));
#136454=CARTESIAN_POINT('Ctrl Pts',(7.07472842564284,44.4664680366214,-18.2881102941763));
#136455=CARTESIAN_POINT('Ctrl Pts',(7.25795234937275,44.4606562499078,-18.2153128733123));
#136456=CARTESIAN_POINT('Ctrl Pts',(7.48465069197649,44.4534654726952,-18.1252424593634));
#136457=CARTESIAN_POINT('Ctrl Pts',(7.70993801841637,44.4462749985339,-18.0307988950652));
#136458=CARTESIAN_POINT('Ctrl Pts',(7.93363544221299,44.43907119993,-17.931999247627));
#136459=CARTESIAN_POINT('Ctrl Pts',(7.99886782849569,44.4369705008461,-17.903188291037));
#136460=CARTESIAN_POINT('Ctrl Pts',(8.06396495060334,44.4348686647081,-17.8740069418799));
#136461=CARTESIAN_POINT('Ctrl Pts',(8.12892221404446,44.4327653457721,-17.8444557091656));
#136462=CARTESIAN_POINT('Ctrl Pts',(8.29214982201719,44.427480028926,-17.7701980084393));
#136463=CARTESIAN_POINT('Ctrl Pts',(8.45449402062806,44.4221898313806,-17.6935994998508));
#136464=CARTESIAN_POINT('Ctrl Pts',(8.6158817217799,44.4168949626859,-17.6146612426743));
#136465=CARTESIAN_POINT('Ctrl Pts',(9.07806119837408,44.4017316037402,-17.3885991442325));
#136466=CARTESIAN_POINT('Ctrl Pts',(9.53239874402127,44.3865299475158,-17.1433456991236));
#136467=CARTESIAN_POINT('Ctrl Pts',(9.97749697568056,44.3712891308785,-16.8796603669355));
#136468=CARTESIAN_POINT('Ctrl Pts',(10.4212917626237,44.356092946101,-16.6167472221626));
#136469=CARTESIAN_POINT('Ctrl Pts',(10.8559013038169,44.3408578287359,-16.3355099815383));
#136470=CARTESIAN_POINT('Ctrl Pts',(11.279900680481,44.3255828213252,-16.0367333714158));
#136471=CARTESIAN_POINT('Ctrl Pts',(11.5252611256435,44.3167434625326,-15.8638369802924));
#136472=CARTESIAN_POINT('Ctrl Pts',(11.7670683551342,44.3078907972132,-15.6850672055284));
#136473=CARTESIAN_POINT('Ctrl Pts',(12.0050387981647,44.2990244998679,-15.5005822206798));
#136474=CARTESIAN_POINT('Ctrl Pts',(12.1771049139976,44.292613664444,-15.3671891220742));
#136475=CARTESIAN_POINT('Ctrl Pts',(12.3471651038392,44.2861957122832,-15.2308080720156));
#136476=CARTESIAN_POINT('Ctrl Pts',(12.5151118153391,44.2797705894755,-15.0914989948594));
#136477=CARTESIAN_POINT('Ctrl Pts',(12.9136575778593,44.2645234587291,-14.7609117396203));
#136478=CARTESIAN_POINT('Ctrl Pts',(13.3003022680913,44.2492358437158,-14.4138354310213));
#136479=CARTESIAN_POINT('Ctrl Pts',(13.6735707682056,44.2339069934155,-14.0511015345763));
#136480=CARTESIAN_POINT('Ctrl Pts',(14.045933044307,44.2186153586108,-13.6892482861559));
#136481=CARTESIAN_POINT('Ctrl Pts',(14.404983982847,44.203282739693,-13.31181331487));
#136482=CARTESIAN_POINT('Ctrl Pts',(14.7492186246798,44.1879082061066,-12.9196545251331));
#136483=CARTESIAN_POINT('Ctrl Pts',(14.830569127825,44.1842748528908,-12.8269784519522));
#136484=CARTESIAN_POINT('Ctrl Pts',(14.9110940986342,44.1806359047029,-12.7334831723519));
#136485=CARTESIAN_POINT('Ctrl Pts',(14.9907700689906,44.176996110291,-12.639176207381));
#136486=CARTESIAN_POINT('Ctrl Pts',(15.1568527950929,44.1694090426258,-12.4425955098039));
#136487=CARTESIAN_POINT('Ctrl Pts',(15.3192472335902,44.1618183554925,-12.2424871077839));
#136488=CARTESIAN_POINT('Ctrl Pts',(15.4777740417963,44.1542176015891,-12.0389612385554));
#136489=CARTESIAN_POINT('Ctrl Pts',(15.5639133579498,44.150087550963,-11.9283706110567));
#136490=CARTESIAN_POINT('Ctrl Pts',(15.6489105742962,44.1459545129092,-11.8167711638345));
#136491=CARTESIAN_POINT('Ctrl Pts',(15.7327358422264,44.1418173891068,-11.7041821321563));
#136492=CARTESIAN_POINT('Ctrl Pts',(15.8082186942901,44.1380919980445,-11.6027981290747));
#136493=CARTESIAN_POINT('Ctrl Pts',(15.8827508954222,44.1343643801231,-11.5006101996829));
#136494=CARTESIAN_POINT('Ctrl Pts',(15.9563103671787,44.1306346077556,-11.3976310339521));
#136495=CARTESIAN_POINT('Ctrl Pts',(16.2604556511311,44.115213171893,-10.971844566833));
#136496=CARTESIAN_POINT('Ctrl Pts',(16.5479727895112,44.0997549178261,-10.5325278697961));
#136497=CARTESIAN_POINT('Ctrl Pts',(16.8179673373647,44.084258880026,-10.0810946258294));
#136498=CARTESIAN_POINT('Ctrl Pts',(17.086783445052,44.068830477493,-9.6316317441208));
#136499=CARTESIAN_POINT('Ctrl Pts',(17.338229616031,44.0533646190052,-9.17015784674146));
#136500=CARTESIAN_POINT('Ctrl Pts',(17.5714035008496,44.0378602408775,-8.69811497796958));
#136501=CARTESIAN_POINT('Ctrl Pts',(17.692245793601,44.0298251017705,-8.45347890912451));
#136502=CARTESIAN_POINT('Ctrl Pts',(17.8081804008577,44.0217796578051,-8.20600423320236));
#136503=CARTESIAN_POINT('Ctrl Pts',(17.9190790779941,44.013723651004,-7.95589817451287));
#136504=CARTESIAN_POINT('Ctrl Pts',(18.0216623368806,44.0062717006958,-7.72454559907993));
#136505=CARTESIAN_POINT('Ctrl Pts',(18.1199365826627,43.9988107222797,-7.49094147364373));
#136506=CARTESIAN_POINT('Ctrl Pts',(18.2138000712344,43.991340609537,-7.2552499725988));
#136507=CARTESIAN_POINT('Ctrl Pts',(18.4083767747106,43.9758552495297,-6.76666728716368));
#136508=CARTESIAN_POINT('Ctrl Pts',(18.5839997245779,43.9603305777326,-6.26911443830658));
#136509=CARTESIAN_POINT('Ctrl Pts',(18.7397430919327,43.9447657912912,-5.76410030383298));
#136510=CARTESIAN_POINT('Ctrl Pts',(18.8949354263537,43.9292560743535,-5.26087295119717));
#136511=CARTESIAN_POINT('Ctrl Pts',(19.0303885294086,43.9137065912207,-4.75023697152288));
#136512=CARTESIAN_POINT('Ctrl Pts',(19.1451664788057,43.8981162415204,-4.23373298974724));
#136513=CARTESIAN_POINT('Ctrl Pts',(19.1568963571773,43.8965229659242,-4.18094820907708));
#136514=CARTESIAN_POINT('Ctrl Pts',(19.1684106454467,43.8949288794219,-4.12810250613313));
#136515=CARTESIAN_POINT('Ctrl Pts',(19.1797078788402,43.8933344370309,-4.07519733290283));
#136516=CARTESIAN_POINT('Ctrl Pts',(19.2365682035054,43.8853094180859,-3.80891927865886));
#136517=CARTESIAN_POINT('Ctrl Pts',(19.2879303573169,43.877275463805,-3.54113312379681));
#136518=CARTESIAN_POINT('Ctrl Pts',(19.3336656442595,43.8692320874572,-3.27204920563815));
#136519=CARTESIAN_POINT('Ctrl Pts',(19.3671646951676,43.8633406742452,-3.07495727781784));
#136520=CARTESIAN_POINT('Ctrl Pts',(19.3976448687724,43.8574441742581,-2.87716950364356));
#136521=CARTESIAN_POINT('Ctrl Pts',(19.4250546285785,43.8515422093705,-2.6787752721524));
#136522=CARTESIAN_POINT('Ctrl Pts',(19.4361420954878,43.849154817403,-2.59852321988259));
#136523=CARTESIAN_POINT('Ctrl Pts',(19.4467270860488,43.846766641037,-2.51817154334078));
#136524=CARTESIAN_POINT('Ctrl Pts',(19.4568061399381,43.8443777081289,-2.43772594470729));
#136525=CARTESIAN_POINT('Ctrl Pts',(19.5225422008759,43.8287969759539,-1.9130559873811));
#136526=CARTESIAN_POINT('Ctrl Pts',(19.5667567647121,43.8131840772086,-1.38438701901104));
#136527=CARTESIAN_POINT('Ctrl Pts',(19.5893484827789,43.7975404641395,-0.853439628487917));
#136528=CARTESIAN_POINT('Ctrl Pts',(19.601429416733,43.7891750332443,-0.56951521251137));
#136529=CARTESIAN_POINT('Ctrl Pts',(19.6073271922156,43.7808008168708,-0.284940121921001));
#136530=CARTESIAN_POINT('Ctrl Pts',(19.6070267956607,43.7724180243923,1.65173025974265E-5));
#136531=CARTESIAN_POINT('Origin',(19.0462218534743,42.9919396438238,6.1231196178512E-5));
#136532=CARTESIAN_POINT('Ctrl Pts',(19.8820073423999,53.8215414151839,-2.16928191602078));
#136533=CARTESIAN_POINT('Ctrl Pts',(20.2403878262825,53.7261222841156,1.11536419627381));
#136534=CARTESIAN_POINT('Ctrl Pts',(19.2977258815455,53.5352840219789,7.86244683995842));
#136535=CARTESIAN_POINT('Ctrl Pts',(13.2349771450902,53.2490266287742,16.0945758572507));
#136536=CARTESIAN_POINT('Ctrl Pts',(3.98895985907145,52.9627692355692,20.4519269389639));
#136537=CARTESIAN_POINT('Ctrl Pts',(-6.21786348579198,52.6765118423645,
19.8882367947288));
#136538=CARTESIAN_POINT('Ctrl Pts',(-14.9279158254375,52.3902544491595,
14.537999999417));
#136539=CARTESIAN_POINT('Ctrl Pts',(-20.0457362029258,52.1039970559546,
5.68934654221302));
#136540=CARTESIAN_POINT('Ctrl Pts',(-20.3393868305123,51.8177396627499,
-4.52856154226391));
#136541=CARTESIAN_POINT('Ctrl Pts',(-15.7383604637724,51.5314822695449,
-13.6566096591221));
#136542=CARTESIAN_POINT('Ctrl Pts',(-7.34982640854112,51.2452248763401,
-19.4981807771349));
#136543=CARTESIAN_POINT('Ctrl Pts',(2.80745052173364,50.9589674831352,-20.6474474969632));
#136544=CARTESIAN_POINT('Ctrl Pts',(12.2891133784505,50.6727100899304,-16.8278540609788));
#136545=CARTESIAN_POINT('Ctrl Pts',(18.8133631063398,50.3864526967254,-8.95858708319708));
#136546=CARTESIAN_POINT('Ctrl Pts',(20.8101257732009,50.1001953035206,1.06658752642506));
#136547=CARTESIAN_POINT('Ctrl Pts',(17.7988722511601,49.8139379103158,10.8350856295937));
#136548=CARTESIAN_POINT('Ctrl Pts',(10.5042704661221,49.527680517111,17.9960894918573));
#136549=CARTESIAN_POINT('Ctrl Pts',(0.681786216656605,49.2414231239061,
20.8262839727867));
#136550=CARTESIAN_POINT('Ctrl Pts',(-9.30477169559122,48.9551657307011,
18.6445745095377));
#136551=CARTESIAN_POINT('Ctrl Pts',(-17.052110169511,48.6689083374963,11.9759957728794));
#136552=CARTESIAN_POINT('Ctrl Pts',(-20.6958103175626,48.3826509442914,
2.42535992698386));
#136553=CARTESIAN_POINT('Ctrl Pts',(-19.3590054866484,48.0963935510866,
-7.70894559796713));
#136554=CARTESIAN_POINT('Ctrl Pts',(-13.3634015005165,47.8101361578817,
-15.9880716774196));
#136555=CARTESIAN_POINT('Ctrl Pts',(-4.15185734097644,47.5238787646768,
-20.4196233127032));
#136556=CARTESIAN_POINT('Ctrl Pts',(6.05884297310402,47.237621371472,-19.9371351367643));
#136557=CARTESIAN_POINT('Ctrl Pts',(14.8114656747164,46.9513639782671,-14.6567192845206));
#136558=CARTESIAN_POINT('Ctrl Pts',(19.9996674813859,46.6651065850623,-5.84912269156528));
#136559=CARTESIAN_POINT('Ctrl Pts',(20.3748930276227,46.3788491918574,4.3660817372599));
#136560=CARTESIAN_POINT('Ctrl Pts',(15.8468432301391,46.0925917986526,13.530576309376));
#136561=CARTESIAN_POINT('Ctrl Pts',(7.50520601486156,45.8063344054476,19.4388996164643));
#136562=CARTESIAN_POINT('Ctrl Pts',(-2.6425801481716,45.5200770122429,20.6691970280586));
#136563=CARTESIAN_POINT('Ctrl Pts',(-12.1544219621092,45.233819619038,16.9253940099321));
#136564=CARTESIAN_POINT('Ctrl Pts',(-18.7412679272501,44.9475622258331,
9.10844729376746));
#136565=CARTESIAN_POINT('Ctrl Pts',(-20.8179750261319,44.6613048326283,
-0.900472895607678));
#136566=CARTESIAN_POINT('Ctrl Pts',(-17.8847778513677,44.3750474394233,
-10.6926917486468));
#136567=CARTESIAN_POINT('Ctrl Pts',(-10.6475585573411,44.0887900462186,
-17.911684242202));
#136568=CARTESIAN_POINT('Ctrl Pts',(-0.847974333327336,43.8025326530136,
-20.8201795178231));
#136569=CARTESIAN_POINT('Ctrl Pts',(9.15567730027551,43.5162752598088,-18.7182400026705));
#136570=CARTESIAN_POINT('Ctrl Pts',(16.9559894266891,43.230017866604,-12.1117033561083));
#136571=CARTESIAN_POINT('Ctrl Pts',(20.6757949819303,42.943760473399,-2.59045121350429));
#136572=CARTESIAN_POINT('Ctrl Pts',(19.4199122912715,42.6575030801943,7.55420030338623));
#136573=CARTESIAN_POINT('Ctrl Pts',(13.4905730583838,42.3712456869893,15.8809122590855));
#136574=CARTESIAN_POINT('Ctrl Pts',(4.31468945534145,42.0849882937845,20.3858379893573));
#136575=CARTESIAN_POINT('Ctrl Pts',(-5.89953630704285,41.7987309005796,
19.9848544399564));
#136576=CARTESIAN_POINT('Ctrl Pts',(-14.6940220553254,41.5124735073748,
14.7744594304487));
#136577=CARTESIAN_POINT('Ctrl Pts',(-19.9523500457284,41.2262161141699,
6.00854918238023));
#136578=CARTESIAN_POINT('Ctrl Pts',(-20.4090888499658,40.9399587209651,
-4.20333533501163));
#136579=CARTESIAN_POINT('Ctrl Pts',(-15.954322989495,40.6537013277602,-13.4036753754793));
#136580=CARTESIAN_POINT('Ctrl Pts',(-7.66010440473994,40.3674439345552,
-19.3783832177207));
#136581=CARTESIAN_POINT('Ctrl Pts',(2.47753986122161,40.0811865413505,-20.6896286061504));
#136582=CARTESIAN_POINT('Ctrl Pts',(12.0189571875641,39.7949291481456,-17.0218566480808));
#136583=CARTESIAN_POINT('Ctrl Pts',(18.6679786443245,39.5086717549408,-9.25772698665791));
#136584=CARTESIAN_POINT('Ctrl Pts',(20.8244985069935,39.2224143617359,0.734300726164953));
#136585=CARTESIAN_POINT('Ctrl Pts',(17.969544202006,38.936156968531,10.5496169028379));
#136586=CARTESIAN_POINT('Ctrl Pts',(10.7901685169046,38.6498995753262,17.8261380843201));
#136587=CARTESIAN_POINT('Ctrl Pts',(1.01410841378973,38.3636421821212,20.8127489714499));
#136588=CARTESIAN_POINT('Ctrl Pts',(-9.00599973301119,38.0773847889164,
18.7907132497942));
#136589=CARTESIAN_POINT('Ctrl Pts',(-16.8587887001566,37.7911273957116,
12.246639505677));
#136590=CARTESIAN_POINT('Ctrl Pts',(-20.6544627249673,37.5048700025067,
2.75537750177122));
#136591=CARTESIAN_POINT('Ctrl Pts',(-19.4795821706184,37.2186126093019,
-7.39897385254463));
#136592=CARTESIAN_POINT('Ctrl Pts',(-13.6168853515088,36.932355216097,-15.7727413264207));
#136593=CARTESIAN_POINT('Ctrl Pts',(-4.47724674976683,36.6460978228921,
-20.3507542171341));
#136594=CARTESIAN_POINT('Ctrl Pts',(5.73985387433483,36.3598404296873,-20.0313008308803));
#136595=CARTESIAN_POINT('Ctrl Pts',(14.5756425257377,36.0735830364823,-14.8912585414087));
#136596=CARTESIAN_POINT('Ctrl Pts',(19.9037617570854,35.7873256432776,-6.16759295559959));
#136597=CARTESIAN_POINT('Ctrl Pts',(20.4419847686216,35.5010682500726,4.04032118523075));
#136598=CARTESIAN_POINT('Ctrl Pts',(16.0607865046151,35.2148108568679,13.2759207544168));
#136599=CARTESIAN_POINT('Ctrl Pts',(7.81451500172677,34.9285534636629,19.3166324524109));
#136600=CARTESIAN_POINT('Ctrl Pts',(-2.31234198497004,34.6422960704581,
20.7087425545953));
#136601=CARTESIAN_POINT('Ctrl Pts',(-11.8827264538383,34.3560386772532,
17.1172347627024));
#136602=CARTESIAN_POINT('Ctrl Pts',(-18.5935011789866,34.0697812840484,
9.40641769394881));
#136603=CARTESIAN_POINT('Ctrl Pts',(-20.8296939039399,33.7835238908435,
-0.568083127722609));
#136604=CARTESIAN_POINT('Ctrl Pts',(-18.0531693796572,33.4972664976385,
-10.4058674411568));
#136605=CARTESIAN_POINT('Ctrl Pts',(-10.9320844903078,33.2110091044338,
-17.7394618341716));
#136606=CARTESIAN_POINT('Ctrl Pts',(-1.18019128631679,32.9247517112289,
-20.8039821863747));
#136607=CARTESIAN_POINT('Ctrl Pts',(8.85577519757025,32.6384943180241,-18.86201075296));
#136608=CARTESIAN_POINT('Ctrl Pts',(16.7604610802086,32.3522369248192,-12.3807535817981));
#136609=CARTESIAN_POINT('Ctrl Pts',(20.6319206748184,32.0659795316143,-2.92021204695035));
#136610=CARTESIAN_POINT('Ctrl Pts',(19.5378004204722,31.7797221384095,7.24344331128495));
#136611=CARTESIAN_POINT('Ctrl Pts',(13.7427535997087,31.4934647452046,15.6632281332281));
#136612=CARTESIAN_POINT('Ctrl Pts',(4.63863664235778,31.2072073519997,20.3151013930676));
#136613=CARTESIAN_POINT('Ctrl Pts',(-2.17208338018191,31.0163690898632,
20.1543888629301));
#136614=CARTESIAN_POINT('Ctrl Pts',(-5.35555774977915,30.9209499587949,
19.2696134155099));
#136615=CARTESIAN_POINT('Ctrl Pts',(19.8820125209474,54.1584591195127,-2.16928248104069));
#136616=CARTESIAN_POINT('Ctrl Pts',(20.2404210659291,54.0630399884444,1.11562081819324));
#136617=CARTESIAN_POINT('Ctrl Pts',(19.2977485986653,53.8722017263078,7.86230244173806));
#136618=CARTESIAN_POINT('Ctrl Pts',(13.2349975740435,53.5859443331029,16.0946711057983));
#136619=CARTESIAN_POINT('Ctrl Pts',(3.98896444178108,53.2996869398981,20.4519193292076));
#136620=CARTESIAN_POINT('Ctrl Pts',(-6.21787166589387,53.0134295466932,
19.8882826403696));
#136621=CARTESIAN_POINT('Ctrl Pts',(-14.9279368910377,52.7271721534883,
14.5380111847529));
#136622=CARTESIAN_POINT('Ctrl Pts',(-20.045764035388,52.4409147602835,5.68935904041272));
#136623=CARTESIAN_POINT('Ctrl Pts',(-20.3394152585729,52.1546573670786,
-4.52857014928654));
#136624=CARTESIAN_POINT('Ctrl Pts',(-15.7383823816942,51.8683999738738,
-13.6566275545313));
#136625=CARTESIAN_POINT('Ctrl Pts',(-7.3498366744894,51.5821425806689,-19.4982085474742));
#136626=CARTESIAN_POINT('Ctrl Pts',(2.8074544449533,51.295885187464,-20.6474760024309));
#136627=CARTESIAN_POINT('Ctrl Pts',(12.2891305132323,51.0096277942592,-16.8278776751862));
#136628=CARTESIAN_POINT('Ctrl Pts',(18.8133893459564,50.7233704010543,-8.95859950397341));
#136629=CARTESIAN_POINT('Ctrl Pts',(20.8101547945763,50.4371130078494,1.06658897720696));
#136630=CARTESIAN_POINT('Ctrl Pts',(17.7988970744556,50.1508556146446,10.8351007589331));
#136631=CARTESIAN_POINT('Ctrl Pts',(10.5042851154146,49.8645982214397,17.9961145804425));
#136632=CARTESIAN_POINT('Ctrl Pts',(0.681787167620485,49.5783408282348,
20.82631302234));
#136633=CARTESIAN_POINT('Ctrl Pts',(-9.30478467234425,49.29208343503,18.6446005094393));
#136634=CARTESIAN_POINT('Ctrl Pts',(-17.0521339508197,49.0058260418251,
11.9760124761029));
#136635=CARTESIAN_POINT('Ctrl Pts',(-20.695839180523,48.7195686486203,2.42536330886916));
#136636=CARTESIAN_POINT('Ctrl Pts',(-19.3590324852402,48.4333112554154,
-7.70895634877872));
#136637=CARTESIAN_POINT('Ctrl Pts',(-13.3634201374867,48.1470538622105,
-15.9880939749709));
#136638=CARTESIAN_POINT('Ctrl Pts',(-4.15186313126849,47.8607964690057,
-20.4196517903953));
#136639=CARTESIAN_POINT('Ctrl Pts',(6.05885142293151,47.5745390758008,-19.9371629416768));
#136640=CARTESIAN_POINT('Ctrl Pts',(14.8114863311931,47.2882816825959,-14.6567397251643));
#136641=CARTESIAN_POINT('Ctrl Pts',(19.9996953734702,47.0020242893911,-5.84913084892155));
#136642=CARTESIAN_POINT('Ctrl Pts',(20.3749214430073,46.7157668961863,4.36608782632191));
#136643=CARTESIAN_POINT('Ctrl Pts',(15.8468653305811,46.4295095029813,13.5305951794863));
#136644=CARTESIAN_POINT('Ctrl Pts',(7.50521648182772,46.1432521097765,19.4389267264878));
#136645=CARTESIAN_POINT('Ctrl Pts',(-2.64258383358634,45.8569947165716,
20.6692258538869));
#136646=CARTESIAN_POINT('Ctrl Pts',(-12.1544389129994,45.5707373233668,
16.925417614551));
#136647=CARTESIAN_POINT('Ctrl Pts',(-18.7412940643361,45.2844799301619,
9.10845999665765));
#136648=CARTESIAN_POINT('Ctrl Pts',(-20.8180040594506,44.9982225369571,
-0.90047415143178));
#136649=CARTESIAN_POINT('Ctrl Pts',(-17.8848027939693,44.7119651437522,
-10.692706660968));
#136650=CARTESIAN_POINT('Ctrl Pts',(-10.6475734067182,44.4257077505473,
-17.9117092223279));
#136651=CARTESIAN_POINT('Ctrl Pts',(-0.847975515935582,44.1394503573425,
-20.8202085542163));
#136652=CARTESIAN_POINT('Ctrl Pts',(9.1556900690341,43.8531929641376,-18.7182661076412));
#136653=CARTESIAN_POINT('Ctrl Pts',(16.9560130739769,43.5669355709327,-12.1117202474218));
#136654=CARTESIAN_POINT('Ctrl Pts',(20.6758238169608,43.2806781777279,-2.59045482621857));
#136655=CARTESIAN_POINT('Ctrl Pts',(19.4199393748136,42.994420784523,7.55421083868108));
#136656=CARTESIAN_POINT('Ctrl Pts',(13.4905918727067,42.7081633913181,15.8809344070411));
#136657=CARTESIAN_POINT('Ctrl Pts',(4.31469547272567,42.4219059981133,20.3858664200059));
#136658=CARTESIAN_POINT('Ctrl Pts',(-5.89954453469792,42.1356486049084,
19.9848823113821));
#136659=CARTESIAN_POINT('Ctrl Pts',(-14.6940425480113,41.8493912117035,
14.7744800353148));
#136660=CARTESIAN_POINT('Ctrl Pts',(-19.9523778718227,41.5631338184987,
6.00855756206767));
#136661=CARTESIAN_POINT('Ctrl Pts',(-20.4091173130408,41.2768764252938,
-4.20334119709833));
#136662=CARTESIAN_POINT('Ctrl Pts',(-15.9543452398312,40.9906190320889,
-13.4036940686125));
#136663=CARTESIAN_POINT('Ctrl Pts',(-7.66011508773157,40.7043616388841,
-19.3784102433452));
#136664=CARTESIAN_POINT('Ctrl Pts',(2.4775433164667,40.4181042456793,-20.6896574604736));
#136665=CARTESIAN_POINT('Ctrl Pts',(12.0189739495311,40.1318468524744,-17.0218803872289));
#136666=CARTESIAN_POINT('Ctrl Pts',(18.6680046791996,39.8455894592695,-9.25773989773776));
#136667=CARTESIAN_POINT('Ctrl Pts',(20.8245275494094,39.5593320660646,0.734301750240753));
#136668=CARTESIAN_POINT('Ctrl Pts',(17.9695692628262,39.2730746728598,10.549631615623));
#136669=CARTESIAN_POINT('Ctrl Pts',(10.7901835651672,38.9868172796549,17.8261629451406));
#136670=CARTESIAN_POINT('Ctrl Pts',(1.01410982809778,38.7005598864501,20.812777997481));
#136671=CARTESIAN_POINT('Ctrl Pts',(-9.00601229303459,38.4143024932452,
18.7907394558362));
#136672=CARTESIAN_POINT('Ctrl Pts',(-16.8588122118671,38.1280451000404,
12.2466565851797));
#136673=CARTESIAN_POINT('Ctrl Pts',(-20.6544915302839,37.8417877068354,
2.75538134448918));
#136674=CARTESIAN_POINT('Ctrl Pts',(-19.4796093373046,37.5555303136307,
-7.39898417134239));
#136675=CARTESIAN_POINT('Ctrl Pts',(-13.6169043421361,37.2692729204257,
-15.772763323546));
#136676=CARTESIAN_POINT('Ctrl Pts',(-4.47725299356778,36.9830155272209,
-20.3507825987982));
#136677=CARTESIAN_POINT('Ctrl Pts',(5.73986187871457,36.6967581340159,-20.0313287671926));
#136678=CARTESIAN_POINT('Ctrl Pts',(14.5756628544792,36.4105007408111,-14.8912793089453));
#136679=CARTESIAN_POINT('Ctrl Pts',(19.9037895131251,36.1242433476063,-6.16760155753355));
#136680=CARTESIAN_POINT('Ctrl Pts',(20.4420132821389,35.8379859544015,4.04032682084924));
#136681=CARTESIAN_POINT('Ctrl Pts',(16.0608088943361,35.5517285611966,13.2759392676356));
#136682=CARTESIAN_POINT('Ctrl Pts',(7.81452591817215,35.2654711679917,19.3166593953902));
#136683=CARTESIAN_POINT('Ctrl Pts',(-2.31234524589167,34.9792137747868,
20.7087714286562));
#136684=CARTESIAN_POINT('Ctrl Pts',(-11.8827429539826,34.692956381582,17.117258648648));
#136685=CARTESIAN_POINT('Ctrl Pts',(-18.5935272530585,34.4066989883771,
9.40643078495011));
#136686=CARTESIAN_POINT('Ctrl Pts',(-20.8297226686628,34.1204415951723,
-0.568083865322109));
#136687=CARTESIAN_POINT('Ctrl Pts',(-18.0531951246075,33.8341842019674,
-10.4058820623392));
#136688=CARTESIAN_POINT('Ctrl Pts',(-10.9320986062083,33.5479268087625,
-17.7394863572694));
#136689=CARTESIAN_POINT('Ctrl Pts',(-1.18019518340137,33.2616694155577,
-20.8040116320568));
#136690=CARTESIAN_POINT('Ctrl Pts',(8.85579203167432,32.9754120223528,-18.8620361982718));
#136691=CARTESIAN_POINT('Ctrl Pts',(16.7604755245572,32.6891546291479,-12.380772561578));
#136692=CARTESIAN_POINT('Ctrl Pts',(20.6319672398479,32.4028972359431,-2.92021270639587));
#136693=CARTESIAN_POINT('Ctrl Pts',(19.537792169853,32.1166398427382,7.24344660322987));
#136694=CARTESIAN_POINT('Ctrl Pts',(13.742844291599,31.8303824495334,15.6632636945696));
#136695=CARTESIAN_POINT('Ctrl Pts',(4.63849047106056,31.5441250563285,20.3151004627722));
#136696=CARTESIAN_POINT('Ctrl Pts',(-2.17183550989392,31.3532867941919,
20.154463159659));
#136697=CARTESIAN_POINT('Ctrl Pts',(-5.35555914470926,31.2578676631236,
19.2696184345509));
#136698=CARTESIAN_POINT('Ctrl Pts',(19.7370425284484,54.4928914851679,-2.15346512529393));
#136699=CARTESIAN_POINT('Ctrl Pts',(20.0928363932063,54.3974723540996,1.10747398052488));
#136700=CARTESIAN_POINT('Ctrl Pts',(19.1570379283824,54.206634091963,7.80498135659556));
#136701=CARTESIAN_POINT('Ctrl Pts',(13.1384935777344,53.9203766987581,15.9773122107482));
#136702=CARTESIAN_POINT('Ctrl Pts',(3.95987867807062,53.6341193055533,20.3027944720087));
#136703=CARTESIAN_POINT('Ctrl Pts',(-6.17253364729839,53.3478619123484,
19.7432649823613));
#136704=CARTESIAN_POINT('Ctrl Pts',(-14.8190887929382,53.0616045191435,
14.4320067039396));
#136705=CARTESIAN_POINT('Ctrl Pts',(-19.899598963762,52.7753471259387,5.64787446623572));
#136706=CARTESIAN_POINT('Ctrl Pts',(-20.1911089997964,52.4890897327338,
-4.49554965653307));
#136707=CARTESIAN_POINT('Ctrl Pts',(-15.6236248774455,52.202832339529,-13.5570493634454));
#136708=CARTESIAN_POINT('Ctrl Pts',(-7.29624483031204,51.916574946324,-19.3560359810473));
#136709=CARTESIAN_POINT('Ctrl Pts',(2.78698369594556,51.6303175531192,-20.4969235142556));
#136710=CARTESIAN_POINT('Ctrl Pts',(12.1995234666962,51.3440601599143,-16.7051760320406));
#136711=CARTESIAN_POINT('Ctrl Pts',(18.6762102137518,51.0578027667095,-8.89327725839501));
#136712=CARTESIAN_POINT('Ctrl Pts',(20.6584161088777,50.7715453735046,1.05881187152674));
#136713=CARTESIAN_POINT('Ctrl Pts',(17.6691151830202,50.4852879802998,10.7560958700374));
#136714=CARTESIAN_POINT('Ctrl Pts',(10.4276923926022,50.1990305870948,17.8648946643626));
#136715=CARTESIAN_POINT('Ctrl Pts',(0.676815869236589,49.9127731938901,
20.6744565175338));
#136716=CARTESIAN_POINT('Ctrl Pts',(-9.236938190118,49.6265158006851,18.5086521129394));
#136717=CARTESIAN_POINT('Ctrl Pts',(-16.9277971344733,49.3402584074803,
11.888688551187));
#136718=CARTESIAN_POINT('Ctrl Pts',(-20.5449340349975,49.0540010142755,
2.40767860426263));
#136719=CARTESIAN_POINT('Ctrl Pts',(-19.21787475837,48.7677436210706,-7.65274595937551));
#136720=CARTESIAN_POINT('Ctrl Pts',(-13.2659798335217,48.4814862278657,
-15.8715156798336));
#136721=CARTESIAN_POINT('Ctrl Pts',(-4.12158953353924,48.1952288346609,
-20.270760484368));
#136722=CARTESIAN_POINT('Ctrl Pts',(6.0146728879268,47.908971441456,-19.7917897365192));
#136723=CARTESIAN_POINT('Ctrl Pts',(14.7034873522315,47.622714048251,-14.549869091805));
#136724=CARTESIAN_POINT('Ctrl Pts',(19.8538662087547,47.3364566550463,-5.80648150601453));
#136725=CARTESIAN_POINT('Ctrl Pts',(20.226356291404,47.0501992618414,4.33425219438342));
#136726=CARTESIAN_POINT('Ctrl Pts',(15.731316813898,46.7639418686365,13.4319359071185));
#136727=CARTESIAN_POINT('Ctrl Pts',(7.45049167576856,46.4776844754317,19.2971864452209));
#136728=CARTESIAN_POINT('Ctrl Pts',(-2.62331525044311,46.1914270822268,
20.5185147612776));
#136729=CARTESIAN_POINT('Ctrl Pts',(-12.0658139794107,45.905169689022,16.8020047591499));
#136730=CARTESIAN_POINT('Ctrl Pts',(-18.6046406199684,45.6189122958171,
9.04204502941177));
#136731=CARTESIAN_POINT('Ctrl Pts',(-20.6662081402457,45.3326549026122,
-0.893908281757309));
#136732=CARTESIAN_POINT('Ctrl Pts',(-17.7543945150508,45.0463975094074,
-10.6147400493872));
#136733=CARTESIAN_POINT('Ctrl Pts',(-10.5699358873884,44.7601401162025,
-17.7811047533226));
#136734=CARTESIAN_POINT('Ctrl Pts',(-0.841792443699785,44.4738827229976,
-20.668396560785));
#136735=CARTESIAN_POINT('Ctrl Pts',(9.08893072044259,44.1876253297928,-18.5817805732155));
#136736=CARTESIAN_POINT('Ctrl Pts',(16.8323771296632,43.9013679365879,-12.0234067999435));
#136737=CARTESIAN_POINT('Ctrl Pts',(20.5250646148465,43.6151105433831,-2.57156634534492));
#136738=CARTESIAN_POINT('Ctrl Pts',(19.278337541137,43.3288531501781,7.49912878687388));
#136739=CARTESIAN_POINT('Ctrl Pts',(13.3922242872223,43.0425957569733,15.7651374733262));
#136740=CARTESIAN_POINT('Ctrl Pts',(4.28323457169492,42.7563383637684,20.2372214623445));
#136741=CARTESIAN_POINT('Ctrl Pts',(-5.85652759690805,42.4700809705635,
19.8391611571354));
#136742=CARTESIAN_POINT('Ctrl Pts',(-14.5868999185334,42.1838235773588,
14.6667508903242));
#136743=CARTESIAN_POINT('Ctrl Pts',(-19.8068937259494,41.8975661841538,
5.96474574823454));
#136744=CARTESIAN_POINT('Ctrl Pts',(-20.2603028198815,41.611308790949,-4.17269224348474));
#136745=CARTESIAN_POINT('Ctrl Pts',(-15.8380130259419,41.325051397744,-13.3059601044881));
#136746=CARTESIAN_POINT('Ctrl Pts',(-7.60426082775369,41.0387940045393,
-19.2371112222086));
#136747=CARTESIAN_POINT('Ctrl Pts',(2.45947813769072,40.7525366113343,-20.538797389389));
#136748=CARTESIAN_POINT('Ctrl Pts',(11.9313367681107,40.4662792181296,-16.8977641668364));
#136749=CARTESIAN_POINT('Ctrl Pts',(18.5318856294623,40.1800218249247,-9.19023644574863));
#136750=CARTESIAN_POINT('Ctrl Pts',(20.6726840637254,39.8937644317198,0.728947538144678));
#136751=CARTESIAN_POINT('Ctrl Pts',(17.8385429033261,39.607507038515,10.47270824565));
#136752=CARTESIAN_POINT('Ctrl Pts',(10.7115061939848,39.3212496453101,17.6961822427435));
#136753=CARTESIAN_POINT('Ctrl Pts',(1.00671537601218,39.0349922521052,20.661020184469));
#136754=CARTESIAN_POINT('Ctrl Pts',(-8.94034433031843,38.7487348589003,
18.6537254769702));
#136755=CARTESIAN_POINT('Ctrl Pts',(-16.7358850143762,38.4624774656956,
12.1573592400437));
#136756=CARTESIAN_POINT('Ctrl Pts',(-20.5038878740144,38.1762200724906,
2.73529029047915));
#136757=CARTESIAN_POINT('Ctrl Pts',(-19.3375724159652,37.8899626792858,
-7.34503396553735));
#136758=CARTESIAN_POINT('Ctrl Pts',(-13.5176157405208,37.6037052860808,
-15.657755126781));
#136759=CARTESIAN_POINT('Ctrl Pts',(-4.44460679312312,37.3174478928761,
-20.202393457253));
#136760=CARTESIAN_POINT('Ctrl Pts',(5.69800927810386,37.0311904996712,-19.8852689453895));
#136761=CARTESIAN_POINT('Ctrl Pts',(14.4693833986848,36.7449331064664,-14.782698513968));
#136762=CARTESIAN_POINT('Ctrl Pts',(19.7586596527459,36.4586757132615,-6.12263006336532));
#136763=CARTESIAN_POINT('Ctrl Pts',(20.292958925523,36.1724183200564,4.01086649781439));
#136764=CARTESIAN_POINT('Ctrl Pts',(15.9437003937677,35.8861609268517,13.1791368365791));
#136765=CARTESIAN_POINT('Ctrl Pts',(7.75754576005702,35.599903533647,19.1758106346743));
#136766=CARTESIAN_POINT('Ctrl Pts',(-2.29548461856821,35.313646140442,20.5577719870794));
#136767=CARTESIAN_POINT('Ctrl Pts',(-11.7960991137453,35.0273887472372,
16.9924469703932));
#136768=CARTESIAN_POINT('Ctrl Pts',(-18.4579512537856,34.7411313540323,
9.33784314436718));
#136769=CARTESIAN_POINT('Ctrl Pts',(-20.6778413160482,34.4548739608275,
-0.563941645069188));
#136770=CARTESIAN_POINT('Ctrl Pts',(-17.9215589741723,34.1686165676226,
-10.3300068469829));
#136771=CARTESIAN_POINT('Ctrl Pts',(-10.8523865057816,33.8823591744177,
-17.6101376736003));
#136772=CARTESIAN_POINT('Ctrl Pts',(-1.17158960066579,33.5961017812129,
-20.65231771893));
#136773=CARTESIAN_POINT('Ctrl Pts',(8.79121919575422,33.309844388008,-18.7245023954475));
#136774=CARTESIAN_POINT('Ctrl Pts',(16.638265783366,33.0235869948032,-12.2904972184861));
#136775=CARTESIAN_POINT('Ctrl Pts',(20.4815269692613,32.7373296015983,-2.89891993649125));
#136776=CARTESIAN_POINT('Ctrl Pts',(19.3953327038293,32.4510722083934,7.19063083640325));
#136777=CARTESIAN_POINT('Ctrl Pts',(13.6426339658603,32.1648148151886,15.5490532652457));
#136778=CARTESIAN_POINT('Ctrl Pts',(4.60467590394056,31.8785574219837,20.166972900908));
#136779=CARTESIAN_POINT('Ctrl Pts',(-2.15601143245182,31.6877191598471,
20.0075032836391));
#136780=CARTESIAN_POINT('Ctrl Pts',(-5.31650900487966,31.5923000287788,
19.1291137227179));
#136781=CARTESIAN_POINT('Ctrl Pts',(19.4916112617573,54.7221509165299,-2.12668666176709));
#136782=CARTESIAN_POINT('Ctrl Pts',(19.8429547143851,54.6267317854616,1.0934633119458));
#136783=CARTESIAN_POINT('Ctrl Pts',(18.9188025464289,54.435893523325,7.70806260044675));
#136784=CARTESIAN_POINT('Ctrl Pts',(12.9750998048337,54.1496361301202,15.7785484496065));
#136785=CARTESIAN_POINT('Ctrl Pts',(3.91063405100273,53.8633787369153,20.0503401175446));
#136786=CARTESIAN_POINT('Ctrl Pts',(-6.09577171275476,53.5771213437104,
19.4977183968944));
#136787=CARTESIAN_POINT('Ctrl Pts',(-14.6347965386317,53.2908639505056,
14.2525369616721));
#136788=CARTESIAN_POINT('Ctrl Pts',(-19.6521252013387,53.0046065573007,
5.57763254162236));
#136789=CARTESIAN_POINT('Ctrl Pts',(-19.9400098088463,52.7183491640959,
-4.43964030615103));
#136790=CARTESIAN_POINT('Ctrl Pts',(-15.4293275720539,52.432091770891,-13.3884532914578));
#136791=CARTESIAN_POINT('Ctrl Pts',(-7.20550781106948,52.1458343776861,
-19.1153213806834));
#136792=CARTESIAN_POINT('Ctrl Pts',(2.75232441408898,51.8595769844812,-20.2420215047524));
#136793=CARTESIAN_POINT('Ctrl Pts',(12.0478086851997,51.5733195912764,-16.4974282574968));
#136794=CARTESIAN_POINT('Ctrl Pts',(18.4439505479574,51.2870621980715,-8.78267942887381));
#136795=CARTESIAN_POINT('Ctrl Pts',(20.401505487785,51.0008048048667,1.04564439017211));
#136796=CARTESIAN_POINT('Ctrl Pts',(17.4493798771779,50.7145474116618,10.6223317120683));
#136797=CARTESIAN_POINT('Ctrl Pts',(10.298012318395,50.4282900184569,17.6427246297376));
#136798=CARTESIAN_POINT('Ctrl Pts',(0.668398903120931,50.1420326252521,
20.4173464106668));
#136799=CARTESIAN_POINT('Ctrl Pts',(-9.12206648239754,49.8557752320472,
18.2784762244733));
#136800=CARTESIAN_POINT('Ctrl Pts',(-16.7172809522183,49.5695178388423,
11.7408393464271));
#136801=CARTESIAN_POINT('Ctrl Pts',(-20.2894346900898,49.2832604456375,
2.37773641541062));
#136802=CARTESIAN_POINT('Ctrl Pts',(-18.9788788870531,48.9970030524326,
-7.55757546283069));
#136803=CARTESIAN_POINT('Ctrl Pts',(-13.1010024648366,48.7107456592278,
-15.6741355444392));
#136804=CARTESIAN_POINT('Ctrl Pts',(-4.070332935494,48.4244882660229,-20.0186707957866));
#136805=CARTESIAN_POINT('Ctrl Pts',(5.93987367075858,48.1382308728181,-19.5456565873916));
#136806=CARTESIAN_POINT('Ctrl Pts',(14.5206329619597,47.8519734796132,-14.368925117269));
#136807=CARTESIAN_POINT('Ctrl Pts',(19.606961068963,47.5657160864083,-5.73427138265408));
#136808=CARTESIAN_POINT('Ctrl Pts',(19.9748188187978,47.2794586932035,4.28035089713567));
#136809=CARTESIAN_POINT('Ctrl Pts',(15.5356802091074,46.9932012999986,13.2648946881484));
#136810=CARTESIAN_POINT('Ctrl Pts',(7.35783643827567,46.7069439067937,19.0572042439321));
#136811=CARTESIAN_POINT('Ctrl Pts',(-2.59069137699606,46.4206865135889,
20.2633439697462));
#136812=CARTESIAN_POINT('Ctrl Pts',(-11.915762021975,46.134429120384,16.5930529464284));
#136813=CARTESIAN_POINT('Ctrl Pts',(-18.3732710043605,45.8481717271792,
8.92959703724159));
#136814=CARTESIAN_POINT('Ctrl Pts',(-20.4092006155558,45.5619143339743,
-0.882791527622558));
#136815=CARTESIAN_POINT('Ctrl Pts',(-17.5335986653375,45.2756569407694,
-10.4827338271133));
#136816=CARTESIAN_POINT('Ctrl Pts',(-10.4384868552237,44.9893995475646,
-17.559976731777));
#136817=CARTESIAN_POINT('Ctrl Pts',(-0.831323808583485,44.7031421543597,
-20.4113618206262));
#136818=CARTESIAN_POINT('Ctrl Pts',(8.97589965201017,44.4168847611548,-18.350695247981));
#136819=CARTESIAN_POINT('Ctrl Pts',(16.6230476023797,44.13062736795,-11.8738822234453));
#136820=CARTESIAN_POINT('Ctrl Pts',(20.2698123685242,43.8443699747451,-2.53958602769265));
#136821=CARTESIAN_POINT('Ctrl Pts',(19.0385897471557,43.5581125815403,7.40586869224184));
#136822=CARTESIAN_POINT('Ctrl Pts',(13.2256769268747,43.2718551883354,15.569080270625));
#136823=CARTESIAN_POINT('Ctrl Pts',(4.22996773592773,42.9855977951305,19.9855488691264));
#136824=CARTESIAN_POINT('Ctrl Pts',(-5.78369509417002,42.6993404019257,
19.5924388911872));
#136825=CARTESIAN_POINT('Ctrl Pts',(-14.4054954240311,42.4130830087208,
14.4843533592442));
#136826=CARTESIAN_POINT('Ctrl Pts',(-19.5605727417728,42.126825615516,5.89056743115988));
#136827=CARTESIAN_POINT('Ctrl Pts',(-20.0083431840418,41.8405682223111,
-4.12080012580584));
#136828=CARTESIAN_POINT('Ctrl Pts',(-15.6410495338402,41.5543108291062,
-13.140485536204));
#136829=CARTESIAN_POINT('Ctrl Pts',(-7.50969329803673,41.2680534359013,
-18.9978761238368));
#136830=CARTESIAN_POINT('Ctrl Pts',(2.42889176287495,40.9817960426965,-20.2833743605813));
#136831=CARTESIAN_POINT('Ctrl Pts',(11.7829571859348,40.6955386494916,-16.6876214782579));
#136832=CARTESIAN_POINT('Ctrl Pts',(18.3014208039293,40.4092812562868,-9.07594552676596));
#136833=CARTESIAN_POINT('Ctrl Pts',(20.4155960036494,40.1230238630819,0.719882256253895));
#136834=CARTESIAN_POINT('Ctrl Pts',(17.6167005738301,39.8367664698771,10.3424683484829));
#136835=CARTESIAN_POINT('Ctrl Pts',(10.578296575951,39.5505090766722,17.4761103280605));
#136836=CARTESIAN_POINT('Ctrl Pts',(0.994195738873623,39.2642516834673,
20.4040771778391));
#136837=CARTESIAN_POINT('Ctrl Pts',(-8.82916110063272,38.9779942902625,
18.4217454360012));
#136838=CARTESIAN_POINT('Ctrl Pts',(-16.5277554750095,38.6917368970576,
12.0061688144023));
#136839=CARTESIAN_POINT('Ctrl Pts',(-20.2488989842305,38.4054795038528,
2.70127388156862));
#136840=CARTESIAN_POINT('Ctrl Pts',(-19.0970879698103,38.1192221106478,
-7.25369021320675));
#136841=CARTESIAN_POINT('Ctrl Pts',(-13.3495089963898,37.832964717443,-15.4630333442186));
#136842=CARTESIAN_POINT('Ctrl Pts',(-4.38933311268913,37.5467073242381,
-19.9511539894729));
#136843=CARTESIAN_POINT('Ctrl Pts',(5.62714812935582,37.2604499310333,-19.6379732771709));
#136844=CARTESIAN_POINT('Ctrl Pts',(14.2894403531082,36.9741925378284,-14.598859044082));
#136845=CARTESIAN_POINT('Ctrl Pts',(19.512938515618,36.6879351446235,-6.04648827697771));
#136846=CARTESIAN_POINT('Ctrl Pts',(20.0405931700484,36.4016777514187,3.96098686433946));
#136847=CARTESIAN_POINT('Ctrl Pts',(15.7454225689498,36.1154203582138,13.0152394597937));
#136848=CARTESIAN_POINT('Ctrl Pts',(7.66107194303644,35.829162965009,18.937337874762));
#136849=CARTESIAN_POINT('Ctrl Pts',(-2.26693765382205,35.5429055718041,
20.3021129942798));
#136850=CARTESIAN_POINT('Ctrl Pts',(-11.6494014308144,35.2566481785992,
16.781126781882));
#136851=CARTESIAN_POINT('Ctrl Pts',(-18.2284057518238,34.9703907853944,
9.22171659580266));
#136852=CARTESIAN_POINT('Ctrl Pts',(-20.4206893856,34.6841333921895,-0.556928447910499));
#136853=CARTESIAN_POINT('Ctrl Pts',(-17.6986837170356,34.3978759989846,
-10.2015415005054));
#136854=CARTESIAN_POINT('Ctrl Pts',(-10.7174259373256,34.1116186057798,
-17.3911360221588));
#136855=CARTESIAN_POINT('Ctrl Pts',(-1.15701746684761,33.8253612125749,
-20.3954825342843));
#136856=CARTESIAN_POINT('Ctrl Pts',(8.6818863213883,33.5391038193701,-18.4916429665119));
#136857=CARTESIAN_POINT('Ctrl Pts',(16.4313585810362,33.2528464261652,-12.1376494739461));
#136858=CARTESIAN_POINT('Ctrl Pts',(20.2267995627571,32.9665890329603,-2.8628717936124));
#136859=CARTESIAN_POINT('Ctrl Pts',(19.1541630647916,32.6803316397554,7.101213614408));
#136860=CARTESIAN_POINT('Ctrl Pts',(13.4729057438463,32.3940742465506,15.3556705141589));
#136861=CARTESIAN_POINT('Ctrl Pts',(4.54755400228875,32.1078168533457,19.9162012301402));
#136862=CARTESIAN_POINT('Ctrl Pts',(-2.12943310431676,31.9169785912092,
19.7586443984892));
#136863=CARTESIAN_POINT('Ctrl Pts',(-5.25039790755787,31.8215594601409,
18.8912420859273));
#136864=CARTESIAN_POINT('Ctrl Pts',(19.4891569929248,54.7244434698974,-2.1264188819145));
#136865=CARTESIAN_POINT('Ctrl Pts',(19.8404559422262,54.6290243388291,1.09332320776234));
#136866=CARTESIAN_POINT('Ctrl Pts',(18.9164202351586,54.4381860766925,7.70709343019511));
#136867=CARTESIAN_POINT('Ctrl Pts',(12.9734658962871,54.1519286834877,15.7765608474946));
#136868=CARTESIAN_POINT('Ctrl Pts',(3.91014161352722,53.8656712902828,20.0478156190887));
#136869=CARTESIAN_POINT('Ctrl Pts',(-6.09500410711914,53.5794138970779,
19.4952629748948));
#136870=CARTESIAN_POINT('Ctrl Pts',(-14.6329536490035,53.2931565038731,
14.250742296303));
#136871=CARTESIAN_POINT('Ctrl Pts',(-19.6496505079137,53.0068991106682,
5.57693013492155));
#136872=CARTESIAN_POINT('Ctrl Pts',(-19.9374988617836,52.7206417174634,
-4.43908122263271));
#136873=CARTESIAN_POINT('Ctrl Pts',(-15.4273846337018,52.4343843242585,
-13.3867673608494));
#136874=CARTESIAN_POINT('Ctrl Pts',(-7.20460045708284,52.1481269310536,
-19.1129142776718));
#136875=CARTESIAN_POINT('Ctrl Pts',(2.75197782746062,51.8618695378487,-20.2394725301833));
#136876=CARTESIAN_POINT('Ctrl Pts',(12.0462915644812,51.5756121446439,-16.4953508168554));
#136877=CARTESIAN_POINT('Ctrl Pts',(18.4416279927814,51.289354751439,-8.78157347033156));
#136878=CARTESIAN_POINT('Ctrl Pts',(20.3989364274587,51.0030973582342,1.0455127177103));
#136879=CARTESIAN_POINT('Ctrl Pts',(17.4471825633646,50.7168399650293,10.6209940943791));
#136880=CARTESIAN_POINT('Ctrl Pts',(10.2967155408141,50.4305825718244,17.6405029690713));
#136881=CARTESIAN_POINT('Ctrl Pts',(0.668314734963058,50.1443251786196,
20.4147753555185));
#136882=CARTESIAN_POINT('Ctrl Pts',(-9.12091778583661,49.8580677854147,
18.2761745066984));
#136883=CARTESIAN_POINT('Ctrl Pts',(-16.7151758279943,49.5718103922098,
11.7393608807856));
#136884=CARTESIAN_POINT('Ctrl Pts',(-20.2868797422733,49.285552999005,2.37743699886982));
#136885=CARTESIAN_POINT('Ctrl Pts',(-18.976488971025,48.9992956058001,-7.55662377486285));
#136886=CARTESIAN_POINT('Ctrl Pts',(-13.099352720615,48.7130382125953,-15.6721617783377));
#136887=CARTESIAN_POINT('Ctrl Pts',(-4.06982037866806,48.4267808193904,
-20.0161499439244));
#136888=CARTESIAN_POINT('Ctrl Pts',(5.93912569194617,48.1405234261856,-19.5431952998601));
#136889=CARTESIAN_POINT('Ctrl Pts',(14.5188044507151,47.8542660329807,-14.3671157098405));
#136890=CARTESIAN_POINT('Ctrl Pts',(19.6044920616628,47.5680086397758,-5.73354929431732));
#136891=CARTESIAN_POINT('Ctrl Pts',(19.9723034889967,47.281751246571,4.27981189379005));
#136892=CARTESIAN_POINT('Ctrl Pts',(15.5337238780006,46.9954938533661,13.2632243057925));
#136893=CARTESIAN_POINT('Ctrl Pts',(7.35690990244912,46.7092364601612,19.0548044647804));
#136894=CARTESIAN_POINT('Ctrl Pts',(-2.59036514408827,46.4229790669564,
20.2607923074049));
#136895=CARTESIAN_POINT('Ctrl Pts',(-11.9142615292001,46.1367216737515,
16.5909634656204));
#136896=CARTESIAN_POINT('Ctrl Pts',(-18.3709573495274,45.8504642805467,
8.92847257740328));
#136897=CARTESIAN_POINT('Ctrl Pts',(-20.4066305862109,45.5642068873418,
-0.882680362066682));
#136898=CARTESIAN_POINT('Ctrl Pts',(-17.5313907462748,45.2779494941369,
-10.4814137884671));
#136899=CARTESIAN_POINT('Ctrl Pts',(-10.437172388379,44.9916921009321,-17.5577654910554));
#136900=CARTESIAN_POINT('Ctrl Pts',(-0.831219124102038,44.7054347077272,
-20.4087915191314));
#136901=CARTESIAN_POINT('Ctrl Pts',(8.97476936151339,44.4191773145224,-18.3483844360009));
#136902=CARTESIAN_POINT('Ctrl Pts',(16.6209543444934,44.1329199213175,-11.8723870043857));
#136903=CARTESIAN_POINT('Ctrl Pts',(20.2672598916495,43.8466625281126,-2.53926623022787));
#136904=CARTESIAN_POINT('Ctrl Pts',(19.0361923120353,43.5604051349078,7.40493610795193));
#136905=CARTESIAN_POINT('Ctrl Pts',(13.2240114830169,43.2741477417029,15.5671197336142));
#136906=CARTESIAN_POINT('Ctrl Pts',(4.22943507708361,42.987890348498,19.9830321881434));
#136907=CARTESIAN_POINT('Ctrl Pts',(-5.78296678215064,42.7016329552932,
19.5899717125928));
#136908=CARTESIAN_POINT('Ctrl Pts',(-14.4036814114852,42.4153755620883,
14.4825294165099));
#136909=CARTESIAN_POINT('Ctrl Pts',(-19.5581095759244,42.1291181688835,
5.88982566123751));
#136910=CARTESIAN_POINT('Ctrl Pts',(-20.0058236326838,41.8428607756786,
-4.12028121389707));
#136911=CARTESIAN_POINT('Ctrl Pts',(-15.6390799340972,41.5566033824737,
-13.1388308200752));
#136912=CARTESIAN_POINT('Ctrl Pts',(-7.50874763962948,41.2703459892688,
-18.9954838155809));
#136913=CARTESIAN_POINT('Ctrl Pts',(2.42858590458957,40.984088596064,-20.2808201759122));
#136914=CARTESIAN_POINT('Ctrl Pts',(11.7814734166139,40.6978312028591,-16.685520088904));
#136915=CARTESIAN_POINT('Ctrl Pts',(18.2991161968354,40.4115738096543,-9.07480263798868));
#136916=CARTESIAN_POINT('Ctrl Pts',(20.413025168965,40.1253164164494,0.71979160505406));
#136917=CARTESIAN_POINT('Ctrl Pts',(17.6144821901566,39.8390590232446,10.3411659727723));
#136918=CARTESIAN_POINT('Ctrl Pts',(10.5769645035621,39.5528016300397,17.4739096482189));
#136919=CARTESIAN_POINT('Ctrl Pts',(0.994070544738266,39.2665442368348,
20.4015077936632));
#136920=CARTESIAN_POINT('Ctrl Pts',(-8.82804928819338,38.98028684363,18.4194256770235));
#136921=CARTESIAN_POINT('Ctrl Pts',(-16.5256742167881,38.6940294504251,
12.0046569371488));
#136922=CARTESIAN_POINT('Ctrl Pts',(-20.2463491408741,38.4077720572203,
2.70093372355491));
#136923=CARTESIAN_POINT('Ctrl Pts',(-19.0946831682996,38.1215146640153,
-7.25277679199759));
#136924=CARTESIAN_POINT('Ctrl Pts',(-13.3478279589727,37.8352572708105,
-15.4610861611707));
#136925=CARTESIAN_POINT('Ctrl Pts',(-4.38878038575677,37.5489998776056,
-19.9486416396669));
#136926=CARTESIAN_POINT('Ctrl Pts',(5.62643953052426,37.2627424844008,-19.6355003646561));
#136927=CARTESIAN_POINT('Ctrl Pts',(14.2876409547905,36.9764850911959,-14.5970206822172));
#136928=CARTESIAN_POINT('Ctrl Pts',(19.5104813481329,36.690227697991,-6.04572687271288));
#136929=CARTESIAN_POINT('Ctrl Pts',(20.0380695575666,36.4039703047862,3.9604880769133));
#136930=CARTESIAN_POINT('Ctrl Pts',(15.7434398261144,36.1177129115813,13.0136005152982));
#136931=CARTESIAN_POINT('Ctrl Pts',(7.66010722209662,35.8314555183765,18.9349531897545));
#136932=CARTESIAN_POINT('Ctrl Pts',(-2.26665218927312,35.5451981251716,
20.2995564500129));
#136933=CARTESIAN_POINT('Ctrl Pts',(-11.6479344801856,35.2589407319667,
16.7790136177391));
#136934=CARTESIAN_POINT('Ctrl Pts',(-18.2261103378014,34.9726833387619,
9.2205553510574));
#136935=CARTESIAN_POINT('Ctrl Pts',(-20.4181179122233,34.686425945557,-0.556858317191475));
#136936=CARTESIAN_POINT('Ctrl Pts',(-17.6964550042702,34.4001685523521,
-10.2002568699848));
#136937=CARTESIAN_POINT('Ctrl Pts',(-10.7160763557452,34.1139111591473,
-17.3889460447585));
#136938=CARTESIAN_POINT('Ctrl Pts',(-1.15687174811203,33.8276537659424,
-20.3929142283091));
#136939=CARTESIAN_POINT('Ctrl Pts',(8.68079301217168,33.5413963727376,-18.4893144138117));
#136940=CARTESIAN_POINT('Ctrl Pts',(16.4292895459668,33.2551389795327,-12.1361210237995));
#136941=CARTESIAN_POINT('Ctrl Pts',(20.2242523341868,32.9688815863278,-2.86251131862187));
#136942=CARTESIAN_POINT('Ctrl Pts',(19.1517514114745,32.6826241931229,7.10031945815812));
#136943=CARTESIAN_POINT('Ctrl Pts',(13.4712084919399,32.3963667999181,15.3537367211865));
#136944=CARTESIAN_POINT('Ctrl Pts',(4.5469827934743,32.1101094067132,19.9136935582208));
#136945=CARTESIAN_POINT('Ctrl Pts',(-2.12916732578234,31.9192711445767,
19.7561558540843));
#136946=CARTESIAN_POINT('Ctrl Pts',(-5.24973680839221,31.8238520135084,
18.8888634120437));
#136947=CARTESIAN_POINT('Ctrl Pts',(19.4867027240924,54.7267360232649,-2.12615110206191));
#136948=CARTESIAN_POINT('Ctrl Pts',(19.8379571700673,54.6313168921966,1.09318310357887));
#136949=CARTESIAN_POINT('Ctrl Pts',(18.9140379238883,54.44047863006,7.70612425994348));
#136950=CARTESIAN_POINT('Ctrl Pts',(12.9718319877405,54.1542212368552,15.7745732453828));
#136951=CARTESIAN_POINT('Ctrl Pts',(3.90964917605172,53.8679638436503,20.0452911206329));
#136952=CARTESIAN_POINT('Ctrl Pts',(-6.09423650148351,53.5817064504454,
19.4928075528951));
#136953=CARTESIAN_POINT('Ctrl Pts',(-14.6311107593753,53.2954490572406,
14.248947630934));
#136954=CARTESIAN_POINT('Ctrl Pts',(-19.6471758144887,53.0091916640357,
5.57622772822074));
#136955=CARTESIAN_POINT('Ctrl Pts',(-19.9349879147208,52.7229342708309,
-4.4385221391144));
#136956=CARTESIAN_POINT('Ctrl Pts',(-15.4254416953498,52.436676877626,-13.3850814302411));
#136957=CARTESIAN_POINT('Ctrl Pts',(-7.2036931030962,52.1504194844211,-19.1105071746602));
#136958=CARTESIAN_POINT('Ctrl Pts',(2.75163124083226,51.8641620912162,-20.2369235556142));
#136959=CARTESIAN_POINT('Ctrl Pts',(12.0447744437628,51.5779046980115,-16.4932733762141));
#136960=CARTESIAN_POINT('Ctrl Pts',(18.4393054376054,51.2916473048065,-8.78046751178931));
#136961=CARTESIAN_POINT('Ctrl Pts',(20.3963673671325,51.0053899116017,1.04538104524849));
#136962=CARTESIAN_POINT('Ctrl Pts',(17.4449852495513,50.7191325183968,10.6196564766899));
#136963=CARTESIAN_POINT('Ctrl Pts',(10.2954187632331,50.4328751251919,17.638281308405));
#136964=CARTESIAN_POINT('Ctrl Pts',(0.668230566805185,50.1466177319871,
20.4122043003701));
#136965=CARTESIAN_POINT('Ctrl Pts',(-9.11976908927569,49.8603603387822,
18.2738727889235));
#136966=CARTESIAN_POINT('Ctrl Pts',(-16.7130707037703,49.5741029455773,
11.7378824151441));
#136967=CARTESIAN_POINT('Ctrl Pts',(-20.2843247944569,49.2878455523725,
2.37713758232903));
#136968=CARTESIAN_POINT('Ctrl Pts',(-18.9740990549969,49.0015881591676,
-7.55567208689501));
#136969=CARTESIAN_POINT('Ctrl Pts',(-13.0977029763934,48.7153307659628,
-15.6701880122362));
#136970=CARTESIAN_POINT('Ctrl Pts',(-4.06930782184213,48.429073372758,-20.0136290920622));
#136971=CARTESIAN_POINT('Ctrl Pts',(5.93837771313375,48.1428159795531,-19.5407340123286));
#136972=CARTESIAN_POINT('Ctrl Pts',(14.5169759394705,47.8565585863482,-14.3653063024121));
#136973=CARTESIAN_POINT('Ctrl Pts',(19.6020230543625,47.5703011931433,-5.73282720598057));
#136974=CARTESIAN_POINT('Ctrl Pts',(19.9697881591957,47.2840437999385,4.27927289044443));
#136975=CARTESIAN_POINT('Ctrl Pts',(15.5317675468937,46.9977864067336,13.2615539234367));
#136976=CARTESIAN_POINT('Ctrl Pts',(7.35598336662257,46.7115290135287,19.0524046856288));
#136977=CARTESIAN_POINT('Ctrl Pts',(-2.59003891118047,46.4252716203239,
20.2582406450635));
#136978=CARTESIAN_POINT('Ctrl Pts',(-11.9127610364253,46.139014227119,16.5888739848123));
#136979=CARTESIAN_POINT('Ctrl Pts',(-18.3686436946943,45.8527568339142,
8.92734811756499));
#136980=CARTESIAN_POINT('Ctrl Pts',(-20.404060556866,45.5664994407093,-0.882569196510804));
#136981=CARTESIAN_POINT('Ctrl Pts',(-17.5291828272122,45.2802420475044,
-10.4800937498209));
#136982=CARTESIAN_POINT('Ctrl Pts',(-10.4358579215344,44.9939846542997,
-17.5555542503337));
#136983=CARTESIAN_POINT('Ctrl Pts',(-0.83111443962059,44.7077272610947,
-20.4062212176367));
#136984=CARTESIAN_POINT('Ctrl Pts',(8.9736390710166,44.4214698678898,-18.3460736240208));
#136985=CARTESIAN_POINT('Ctrl Pts',(16.6188610866072,44.135212474685,-11.870891785326));
#136986=CARTESIAN_POINT('Ctrl Pts',(20.2647074147747,43.8489550814801,-2.53894643276308));
#136987=CARTESIAN_POINT('Ctrl Pts',(19.0337948769148,43.5626976882753,7.40400352366201));
#136988=CARTESIAN_POINT('Ctrl Pts',(13.222346039159,43.2764402950704,15.5651591966033));
#136989=CARTESIAN_POINT('Ctrl Pts',(4.22890241823948,42.9901829018655,19.9805155071603));
#136990=CARTESIAN_POINT('Ctrl Pts',(-5.78223847013127,42.7039255086607,
19.5875045339983));
#136991=CARTESIAN_POINT('Ctrl Pts',(-14.4018673989393,42.4176681154558,
14.4807054737756));
#136992=CARTESIAN_POINT('Ctrl Pts',(-19.555646410076,42.131410722251,5.88908389131514));
#136993=CARTESIAN_POINT('Ctrl Pts',(-20.0033040813258,41.8451533290461,
-4.11976230198829));
#136994=CARTESIAN_POINT('Ctrl Pts',(-15.6371103343542,41.5588959358412,
-13.1371761039464));
#136995=CARTESIAN_POINT('Ctrl Pts',(-7.50780198122223,41.2726385426363,
-18.993091507325));
#136996=CARTESIAN_POINT('Ctrl Pts',(2.42828004630419,40.9863811494315,-20.2782659912431));
#136997=CARTESIAN_POINT('Ctrl Pts',(11.7799896472929,40.7001237562266,-16.6834186995501));
#136998=CARTESIAN_POINT('Ctrl Pts',(18.2968115897414,40.4138663630218,-9.07365974921141));
#136999=CARTESIAN_POINT('Ctrl Pts',(20.4104543342806,40.1276089698169,0.719700953854232));
#137000=CARTESIAN_POINT('Ctrl Pts',(17.612263806483,39.8413515766121,10.3398635970617));
#137001=CARTESIAN_POINT('Ctrl Pts',(10.5756324311732,39.5550941834072,17.4717089683773));
#137002=CARTESIAN_POINT('Ctrl Pts',(0.993945350602907,39.2688367902023,
20.3989384094874));
#137003=CARTESIAN_POINT('Ctrl Pts',(-8.82693747575403,38.9825793969975,
18.4171059180458));
#137004=CARTESIAN_POINT('Ctrl Pts',(-16.5235929585668,38.6963220037926,
12.0031450598952));
#137005=CARTESIAN_POINT('Ctrl Pts',(-20.2437992975177,38.4100646105878,
2.70059356554118));
#137006=CARTESIAN_POINT('Ctrl Pts',(-19.092278366789,38.1238072173828,-7.25186337078843));
#137007=CARTESIAN_POINT('Ctrl Pts',(-13.3461469215555,37.837549824178,-15.4591389781227));
#137008=CARTESIAN_POINT('Ctrl Pts',(-4.3882276588244,37.5512924309731,-19.9461292898609));
#137009=CARTESIAN_POINT('Ctrl Pts',(5.6257309316927,37.2650350377683,-19.6330274521414));
#137010=CARTESIAN_POINT('Ctrl Pts',(14.2858415564729,36.9787776445634,-14.5951823203523));
#137011=CARTESIAN_POINT('Ctrl Pts',(19.5080241806478,36.6925202513585,-6.04496546844805));
#137012=CARTESIAN_POINT('Ctrl Pts',(20.0355459450848,36.4062628581537,3.95998928948713));
#137013=CARTESIAN_POINT('Ctrl Pts',(15.7414570832789,36.1200054649488,13.0119615708027));
#137014=CARTESIAN_POINT('Ctrl Pts',(7.6591425011568,35.833748071744,18.932568504747));
#137015=CARTESIAN_POINT('Ctrl Pts',(-2.2663667247242,35.5474906785391,20.296999905746));
#137016=CARTESIAN_POINT('Ctrl Pts',(-11.6464675295567,35.2612332853342,
16.7769004535961));
#137017=CARTESIAN_POINT('Ctrl Pts',(-18.223814923779,34.9749758921294,9.21939410631215));
#137018=CARTESIAN_POINT('Ctrl Pts',(-20.4155464388465,34.6887184989245,
-0.556788186472455));
#137019=CARTESIAN_POINT('Ctrl Pts',(-17.6942262915047,34.4024611057196,
-10.1989722394641));
#137020=CARTESIAN_POINT('Ctrl Pts',(-10.7147267741649,34.1162037125148,
-17.3867560673581));
#137021=CARTESIAN_POINT('Ctrl Pts',(-1.15672602937646,33.8299463193099,
-20.3903459223338));
#137022=CARTESIAN_POINT('Ctrl Pts',(8.67969970295505,33.5436889261051,-18.4869858611114));
#137023=CARTESIAN_POINT('Ctrl Pts',(16.4272205108975,33.2574315329002,-12.134592573653));
#137024=CARTESIAN_POINT('Ctrl Pts',(20.2217051056165,32.9711741396953,-2.86215084363134));
#137025=CARTESIAN_POINT('Ctrl Pts',(19.1493397581574,32.6849167464904,7.09942530190823));
#137026=CARTESIAN_POINT('Ctrl Pts',(13.4695112400335,32.3986593532856,15.3518029282142));
#137027=CARTESIAN_POINT('Ctrl Pts',(4.54641158465985,32.1124019600807,19.9111858863013));
#137028=CARTESIAN_POINT('Ctrl Pts',(-2.12890154724792,31.9215636979442,
19.7536673096795));
#137029=CARTESIAN_POINT('Ctrl Pts',(-5.24907570922655,31.8261445668759,
18.8864847381601));
#137030=CARTESIAN_POINT('Ctrl Pts',(19.4842484552599,54.7290285766324,-2.12588332220932));
#137031=CARTESIAN_POINT('Ctrl Pts',(19.8354583979083,54.6336094455641,1.09304299939541));
#137032=CARTESIAN_POINT('Ctrl Pts',(18.911655612618,54.4427711834275,7.70515508969184));
#137033=CARTESIAN_POINT('Ctrl Pts',(12.9701980791939,54.1565137902227,15.7725856432709));
#137034=CARTESIAN_POINT('Ctrl Pts',(3.90915673857621,53.8702563970178,20.042766622177));
#137035=CARTESIAN_POINT('Ctrl Pts',(-6.09346889584789,53.5839990038129,
19.4903521308955));
#137036=CARTESIAN_POINT('Ctrl Pts',(-14.6292678697472,53.2977416106081,
14.2471529655649));
#137037=CARTESIAN_POINT('Ctrl Pts',(-19.6447011210637,53.0114842174032,
5.57552532151993));
#137038=CARTESIAN_POINT('Ctrl Pts',(-19.932476967658,52.7252268241984,-4.43796305559608));
#137039=CARTESIAN_POINT('Ctrl Pts',(-15.4234987569977,52.4389694309935,
-13.3833954996328));
#137040=CARTESIAN_POINT('Ctrl Pts',(-7.20278574910955,52.1527120377887,
-19.1081000716486));
#137041=CARTESIAN_POINT('Ctrl Pts',(2.7512846542039,51.8664546445838,-20.2343745810451));
#137042=CARTESIAN_POINT('Ctrl Pts',(12.0432573230443,51.5801972513789,-16.4911959355728));
#137043=CARTESIAN_POINT('Ctrl Pts',(18.4369828824295,51.293939858174,-8.77936155324705));
#137044=CARTESIAN_POINT('Ctrl Pts',(20.3937983068062,51.0076824649692,1.04524937278667));
#137045=CARTESIAN_POINT('Ctrl Pts',(17.442787935738,50.7214250717643,10.6183188590008));
#137046=CARTESIAN_POINT('Ctrl Pts',(10.2941219856521,50.4351676785594,17.6360596477387));
#137047=CARTESIAN_POINT('Ctrl Pts',(0.668146398647312,50.1489102853546,
20.4096332452217));
#137048=CARTESIAN_POINT('Ctrl Pts',(-9.11862039271476,49.8626528921497,
18.2715710711487));
#137049=CARTESIAN_POINT('Ctrl Pts',(-16.7109655795463,49.5763954989448,
11.7364039495027));
#137050=CARTESIAN_POINT('Ctrl Pts',(-20.2817698466404,49.29013810574,2.37683816578823));
#137051=CARTESIAN_POINT('Ctrl Pts',(-18.9717091389687,49.0038807125351,
-7.55472039892717));
#137052=CARTESIAN_POINT('Ctrl Pts',(-13.0960532321718,48.7176233193303,
-15.6682142461347));
#137053=CARTESIAN_POINT('Ctrl Pts',(-4.06879526501619,48.4313659261255,
-20.0111082402));
#137054=CARTESIAN_POINT('Ctrl Pts',(5.93762973432133,48.1451085329206,-19.5382727247972));
#137055=CARTESIAN_POINT('Ctrl Pts',(14.5151474282259,47.8588511397157,-14.3634968949836));
#137056=CARTESIAN_POINT('Ctrl Pts',(19.5995540470623,47.5725937465108,-5.73210511764381));
#137057=CARTESIAN_POINT('Ctrl Pts',(19.9672728293946,47.286336353306,4.27873388709882));
#137058=CARTESIAN_POINT('Ctrl Pts',(15.5298112157868,47.0000789601011,13.2598835410808));
#137059=CARTESIAN_POINT('Ctrl Pts',(7.35505683079602,46.7138215668962,19.0500049064771));
#137060=CARTESIAN_POINT('Ctrl Pts',(-2.58971267827268,46.4275641736914,
20.2556889827221));
#137061=CARTESIAN_POINT('Ctrl Pts',(-11.9112605436505,46.1413067804865,
16.5867845040042));
#137062=CARTESIAN_POINT('Ctrl Pts',(-18.3663300398612,45.8550493872817,
8.92622365772668));
#137063=CARTESIAN_POINT('Ctrl Pts',(-20.401490527521,45.5687919940768,-0.882458030954929));
#137064=CARTESIAN_POINT('Ctrl Pts',(-17.5269749081496,45.2825346008719,
-10.4787737111747));
#137065=CARTESIAN_POINT('Ctrl Pts',(-10.4345434546898,44.9962772076671,
-17.5533430096121));
#137066=CARTESIAN_POINT('Ctrl Pts',(-0.831009755139143,44.7100198144622,
-20.4036509161419));
#137067=CARTESIAN_POINT('Ctrl Pts',(8.97250878051982,44.4237624212574,-18.3437628120407));
#137068=CARTESIAN_POINT('Ctrl Pts',(16.616767828721,44.1375050280525,-11.8693965662664));
#137069=CARTESIAN_POINT('Ctrl Pts',(20.2621549379,43.8512476348476,-2.5386266352983));
#137070=CARTESIAN_POINT('Ctrl Pts',(19.0313974417944,43.5649902416428,7.40307093937211));
#137071=CARTESIAN_POINT('Ctrl Pts',(13.2206805953012,43.2787328484379,15.5631986595924));
#137072=CARTESIAN_POINT('Ctrl Pts',(4.22836975939536,42.992475455233,19.9779988261773));
#137073=CARTESIAN_POINT('Ctrl Pts',(-5.7815101581119,42.7062180620282,19.5850373554038));
#137074=CARTESIAN_POINT('Ctrl Pts',(-14.4000533863935,42.4199606688233,
14.4788815310413));
#137075=CARTESIAN_POINT('Ctrl Pts',(-19.5531832442276,42.1337032756185,
5.88834212139276));
#137076=CARTESIAN_POINT('Ctrl Pts',(-20.0007845299679,41.8474458824136,
-4.11924339007953));
#137077=CARTESIAN_POINT('Ctrl Pts',(-15.6351407346112,41.5611884892087,
-13.1355213878175));
#137078=CARTESIAN_POINT('Ctrl Pts',(-7.50685632281498,41.2749310960039,
-18.990699199069));
#137079=CARTESIAN_POINT('Ctrl Pts',(2.42797418801882,40.988673702799,-20.275711806574));
#137080=CARTESIAN_POINT('Ctrl Pts',(11.778505877972,40.7024163095941,-16.6813173101961));
#137081=CARTESIAN_POINT('Ctrl Pts',(18.2945069826475,40.4161589163894,-9.07251686043413));
#137082=CARTESIAN_POINT('Ctrl Pts',(20.4078834995962,40.1299015231844,0.719610302654397));
#137083=CARTESIAN_POINT('Ctrl Pts',(17.6100454228095,39.8436441299796,10.3385612213511));
#137084=CARTESIAN_POINT('Ctrl Pts',(10.5743003587843,39.5573867367747,17.4695082885356));
#137085=CARTESIAN_POINT('Ctrl Pts',(0.993820156467551,39.2711293435698,
20.3963690253115));
#137086=CARTESIAN_POINT('Ctrl Pts',(-8.82582566331469,38.984871950365,18.4147861590682));
#137087=CARTESIAN_POINT('Ctrl Pts',(-16.5215117003454,38.6986145571601,
12.0016331826417));
#137088=CARTESIAN_POINT('Ctrl Pts',(-20.2412494541613,38.4123571639553,
2.70025340752747));
#137089=CARTESIAN_POINT('Ctrl Pts',(-19.0898735652784,38.1260997707503,
-7.25094994957927));
#137090=CARTESIAN_POINT('Ctrl Pts',(-13.3444658841383,37.8398423775456,
-15.4571917950747));
#137091=CARTESIAN_POINT('Ctrl Pts',(-4.38767493189203,37.5535849843406,
-19.9436169400549));
#137092=CARTESIAN_POINT('Ctrl Pts',(5.62502233286113,37.2673275911359,-19.6305545396266));
#137093=CARTESIAN_POINT('Ctrl Pts',(14.2840421581553,36.9810701979309,-14.5933439584875));
#137094=CARTESIAN_POINT('Ctrl Pts',(19.5055670131628,36.694812804726,-6.04420406418323));
#137095=CARTESIAN_POINT('Ctrl Pts',(20.033022332603,36.4085554115212,3.95949050206097));
#137096=CARTESIAN_POINT('Ctrl Pts',(15.7394743404435,36.1222980183163,13.0103226263072));
#137097=CARTESIAN_POINT('Ctrl Pts',(7.65817778021698,35.8360406251115,18.9301838197395));
#137098=CARTESIAN_POINT('Ctrl Pts',(-2.26608126017527,35.5497832319066,
20.2944433614791));
#137099=CARTESIAN_POINT('Ctrl Pts',(-11.6450005789278,35.2635258387017,
16.7747872894531));
#137100=CARTESIAN_POINT('Ctrl Pts',(-18.2215195097566,34.9772684454969,
9.2182328615669));
#137101=CARTESIAN_POINT('Ctrl Pts',(-20.4129749654698,34.691011052292,-0.556718055753438));
#137102=CARTESIAN_POINT('Ctrl Pts',(-17.6919975787392,34.4047536590871,
-10.1976876089435));
#137103=CARTESIAN_POINT('Ctrl Pts',(-10.7133771925845,34.1184962658823,
-17.3845660899578));
#137104=CARTESIAN_POINT('Ctrl Pts',(-1.15658031064088,33.8322388726774,
-20.3877776163586));
#137105=CARTESIAN_POINT('Ctrl Pts',(8.67860639373843,33.5459814794727,-18.4846573084111));
#137106=CARTESIAN_POINT('Ctrl Pts',(16.4251514758282,33.2597240862677,-12.1330641235064));
#137107=CARTESIAN_POINT('Ctrl Pts',(20.2191578770462,32.9734666930628,-2.86179036864081));
#137108=CARTESIAN_POINT('Ctrl Pts',(19.1469281048403,32.6872092998579,7.09853114565834));
#137109=CARTESIAN_POINT('Ctrl Pts',(13.4678139881271,32.4009519066531,15.3498691352418));
#137110=CARTESIAN_POINT('Ctrl Pts',(4.5458403758454,32.1146945134482,19.9086782143819));
#137111=CARTESIAN_POINT('Ctrl Pts',(-2.12863576871351,31.9238562513117,
19.7511787652746));
#137112=CARTESIAN_POINT('Ctrl Pts',(-5.24841461006088,31.8284371202434,
18.8841060642764));
#137113=CARTESIAN_POINT('',(19.9991316808277,46.5007921189597,-1.65673427241709E-7));
#137114=CARTESIAN_POINT('',(-19.9995007528663,48.3152749155561,-1.27033267984527E-6));
#137115=CARTESIAN_POINT('Ctrl Pts',(19.9988070203599,46.5007921065586,-1.82265165762029E-7));
#137116=CARTESIAN_POINT('Ctrl Pts',(19.9977348479456,46.5555723672589,-1.89714521270131));
#137117=CARTESIAN_POINT('Ctrl Pts',(19.2630434842179,46.7057676333377,-7.09963052905818));
#137118=CARTESIAN_POINT('Ctrl Pts',(14.8114656757198,46.9513820304849,-14.6567192855135));
#137119=CARTESIAN_POINT('Ctrl Pts',(6.05884297351448,47.2376394236897,-19.9371351381149));
#137120=CARTESIAN_POINT('Ctrl Pts',(-4.15185734125771,47.5238968168946,
-20.4196233140866));
#137121=CARTESIAN_POINT('Ctrl Pts',(-13.3634015014218,47.8101542100995,
-15.9880716785027));
#137122=CARTESIAN_POINT('Ctrl Pts',(-18.888490694662,48.0739470878867,-8.35866350930721));
#137123=CARTESIAN_POINT('Ctrl Pts',(-19.9973554427857,48.2423208346056,
-2.5262162863451));
#137124=CARTESIAN_POINT('Ctrl Pts',(-19.9995007535007,48.3152683646151,
-1.08116686021398E-6));
#137125=CARTESIAN_POINT('',(-19.6072011236493,49.2159010775088,1.66756162347936E-6));
#137126=CARTESIAN_POINT('Origin',(-19.0463500680117,48.435432856229,1.3607263294274E-5));
#137127=CARTESIAN_POINT('',(19.6058679089308,47.4014857094307,-2.35004949604E-6));
#137128=CARTESIAN_POINT('Ctrl Pts',(-19.6072030316461,49.2159032081839,
1.60286155384512E-6));
#137129=CARTESIAN_POINT('Ctrl Pts',(-19.6067816501543,49.203330313138,-0.426275792872508));
#137130=CARTESIAN_POINT('Ctrl Pts',(-19.5924768093233,49.1907615400189,
-0.852580655964902));
#137131=CARTESIAN_POINT('Ctrl Pts',(-19.5045233254736,49.1513849071706,
-2.18571271106568));
#137132=CARTESIAN_POINT('Ctrl Pts',(-19.3819834294778,49.1245879404366,
-3.08940858976921));
#137133=CARTESIAN_POINT('Ctrl Pts',(-19.1329725722552,49.0883317427113,
-4.29490606335534));
#137134=CARTESIAN_POINT('Ctrl Pts',(-19.0603114787009,49.0788692430014,
-4.60794239262673));
#137135=CARTESIAN_POINT('Ctrl Pts',(-18.9401432618801,49.0647047400463,
-5.0735482197872));
#137136=CARTESIAN_POINT('Ctrl Pts',(-18.8983729653176,49.060002509366,-5.22761525060591));
#137137=CARTESIAN_POINT('Ctrl Pts',(-18.6812712209442,49.0366117127548,
-5.99131175879119));
#137138=CARTESIAN_POINT('Ctrl Pts',(-18.4782100947689,49.0179219763301,
-6.59296562299305));
#137139=CARTESIAN_POINT('Ctrl Pts',(-18.2365552072984,48.9984910848404,
-7.20691447938337));
#137140=CARTESIAN_POINT('Ctrl Pts',(-18.2271399914197,48.9977378216178,
-7.2306954572881));
#137141=CARTESIAN_POINT('Ctrl Pts',(-17.9079191962448,48.972325844762,-8.03230287420195));
#137142=CARTESIAN_POINT('Ctrl Pts',(-17.5473025051506,48.9476401862862,
-8.78990515873175));
#137143=CARTESIAN_POINT('Ctrl Pts',(-16.8082619476562,48.9028940886777,
-10.1171195987818));
#137144=CARTESIAN_POINT('Ctrl Pts',(-16.4456509446924,48.8828167043971,
-10.6954897273479));
#137145=CARTESIAN_POINT('Ctrl Pts',(-15.494061206188,48.8340060887899,-12.0525165873347));
#137146=CARTESIAN_POINT('Ctrl Pts',(-14.8748902221565,48.8052733328582,
-12.8100173217803));
#137147=CARTESIAN_POINT('Ctrl Pts',(-13.8530446704023,48.7615637936247,
-13.8859311262653));
#137148=CARTESIAN_POINT('Ctrl Pts',(-13.4886706872547,48.7465826420941,
-14.2409170609952));
#137149=CARTESIAN_POINT('Ctrl Pts',(-12.9761371842976,48.7262712975548,
-14.7023357805742));
#137150=CARTESIAN_POINT('Ctrl Pts',(-12.8396520733822,48.7209313871014,
-14.8217782159835));
#137151=CARTESIAN_POINT('Ctrl Pts',(-12.6596675585367,48.7139771041085,
-14.9748452441566));
#137152=CARTESIAN_POINT('Ctrl Pts',(-12.5899260604413,48.7112917906888,
-15.033644357504));
#137153=CARTESIAN_POINT('Ctrl Pts',(-12.5197679116617,48.7086058873076,
-15.0919452469018));
#137154=CARTESIAN_POINT('Ctrl Pts',(-12.212478550918,48.6968683234268,-15.3458338469884));
#137155=CARTESIAN_POINT('Ctrl Pts',(-11.9266506073062,48.6861909672936,
-15.5687172489956));
#137156=CARTESIAN_POINT('Ctrl Pts',(-11.2211814306965,48.660374828041,-16.0878214953026));
#137157=CARTESIAN_POINT('Ctrl Pts',(-10.7954697869519,48.6452334796304,
-16.375837345937));
#137158=CARTESIAN_POINT('Ctrl Pts',(-9.85658418272023,48.6126815424441,
-16.9588478846669));
#137159=CARTESIAN_POINT('Ctrl Pts',(-9.33993426346422,48.5952585036796,
-17.2483002683697));
#137160=CARTESIAN_POINT('Ctrl Pts',(-7.85918670327092,48.5464485957546,
-17.9929052092088));
#137161=CARTESIAN_POINT('Ctrl Pts',(-6.86835083864433,48.5150627741395,
-18.3949297192318));
#137162=CARTESIAN_POINT('Ctrl Pts',(-5.40610849892436,48.4699164480949,
-18.8538269728879));
#137163=CARTESIAN_POINT('Ctrl Pts',(-4.95554375610351,48.4561550070024,
-18.9777333128506));
#137164=CARTESIAN_POINT('Ctrl Pts',(-4.38579997626002,48.4389220991402,
-19.1124138626843));
#137165=CARTESIAN_POINT('Ctrl Pts',(-4.2702451379175,48.4354355208088,-19.1386095085077));
#137166=CARTESIAN_POINT('Ctrl Pts',(-4.1501422835403,48.4318203762808,-19.1646717264389));
#137167=CARTESIAN_POINT('Ctrl Pts',(-4.1458258371043,48.4316904610495,-19.165606834932));
#137168=CARTESIAN_POINT('Ctrl Pts',(-4.0634661510139,48.4292118374511,-19.1834194149817));
#137169=CARTESIAN_POINT('Ctrl Pts',(-3.98531851129236,48.4268624363183,
-19.1998136271419));
#137170=CARTESIAN_POINT('Ctrl Pts',(-3.15351122639912,48.4018805018885,
-19.3689111284035));
#137171=CARTESIAN_POINT('Ctrl Pts',(-2.39073812007398,48.3791916142272,
-19.4768916909357));
#137172=CARTESIAN_POINT('Ctrl Pts',(-1.60616290129789,48.3559825983741,
-19.5413153366976));
#137173=CARTESIAN_POINT('Ctrl Pts',(-1.58818222374321,48.3554507691778,
-19.5427668388019));
#137174=CARTESIAN_POINT('Ctrl Pts',(-1.37086172986357,48.3490237180213,
-19.560008898091));
#137175=CARTESIAN_POINT('Ctrl Pts',(-1.17127395833648,48.3431302120151,
-19.5727801561809));
#137176=CARTESIAN_POINT('Ctrl Pts',(-0.479597844503868,48.3227343218361,
-19.606472534578));
#137177=CARTESIAN_POINT('Ctrl Pts',(0.013286102418994,48.3082282493474,
-19.6120100191964));
#137178=CARTESIAN_POINT('Ctrl Pts',(1.4550928330732,48.2657542011168,-19.57446858305));
#137179=CARTESIAN_POINT('Ctrl Pts',(2.40273875226271,48.2377869876892,-19.4815043340363));
#137180=CARTESIAN_POINT('Ctrl Pts',(3.5505193026093,48.2034837742379,-19.2843685920824));
#137181=CARTESIAN_POINT('Ctrl Pts',(3.76188945742675,48.1971484183279,-19.2444835779905));
#137182=CARTESIAN_POINT('Ctrl Pts',(4.37825866350936,48.1786100423119,-19.1176181662758));
#137183=CARTESIAN_POINT('Ctrl Pts',(4.78129143852654,48.1664069588591,-19.0212307403294));
#137184=CARTESIAN_POINT('Ctrl Pts',(5.24551475599071,48.1522265349835,-18.8943094423718));
#137185=CARTESIAN_POINT('Ctrl Pts',(5.31014275639297,48.1502491723321,-18.8762778998765));
#137186=CARTESIAN_POINT('Ctrl Pts',(5.48394225954016,48.1449243314814,-18.8268068202037));
#137187=CARTESIAN_POINT('Ctrl Pts',(5.59293411367368,48.141577168204,-18.7947381054195));
#137188=CARTESIAN_POINT('Ctrl Pts',(5.72686965546532,48.1374526109739,-18.7540354113631));
#137189=CARTESIAN_POINT('Ctrl Pts',(5.75209071479027,48.1366754275012,-18.7463139950038));
#137190=CARTESIAN_POINT('Ctrl Pts',(5.78657148596597,48.1356122034382,-18.7356800664763));
#137191=CARTESIAN_POINT('Ctrl Pts',(5.79584501972296,48.1353261849362,-18.7328123966117));
#137192=CARTESIAN_POINT('Ctrl Pts',(5.80820683148144,48.1349448272535,-18.7289794730873));
#137193=CARTESIAN_POINT('Ctrl Pts',(5.81277176895309,48.1348039857966,-18.7275623704663));
#137194=CARTESIAN_POINT('Ctrl Pts',(5.81978698963184,48.1345875356469,-18.7253834254922));
#137195=CARTESIAN_POINT('Ctrl Pts',(5.83662539776907,48.1340679236853,-18.7201449100937));
#137196=CARTESIAN_POINT('Ctrl Pts',(5.87592809752114,48.1328545745574,-18.707858319053));
#137197=CARTESIAN_POINT('Ctrl Pts',(5.9096383133594,48.1318129817718,-18.6972180968704));
#137198=CARTESIAN_POINT('Ctrl Pts',(5.97708763053299,48.1297276929363,-18.6757920151333));
#137199=CARTESIAN_POINT('Ctrl Pts',(6.022092356136,48.1283346964768,-18.6613137778518));
#137200=CARTESIAN_POINT('Ctrl Pts',(6.35595330452026,48.1179885983135,-18.5525474465879));
#137201=CARTESIAN_POINT('Ctrl Pts',(6.64629305866969,48.1089229047292,-18.4504125673417));
#137202=CARTESIAN_POINT('Ctrl Pts',(7.00982193294155,48.0974683045591,-18.3125162650092));
#137203=CARTESIAN_POINT('Ctrl Pts',(7.08203443799019,48.0951878493007,-18.2846336678027));
#137204=CARTESIAN_POINT('Ctrl Pts',(7.27612718631759,48.0890441712859,-18.2083527515358));
#137205=CARTESIAN_POINT('Ctrl Pts',(7.39811059467327,48.0851681472665,-18.1589967648422));
#137206=CARTESIAN_POINT('Ctrl Pts',(7.68540907451178,48.0760012063776,-18.0393332370837));
#137207=CARTESIAN_POINT('Ctrl Pts',(7.85082421170828,48.0706936960118,-17.9677786290218));
#137208=CARTESIAN_POINT('Ctrl Pts',(8.29920988300392,48.0562174120308,-17.7663530362146));
#137209=CARTESIAN_POINT('Ctrl Pts',(8.58241322170648,48.0469779134921,-17.631091338085));
#137210=CARTESIAN_POINT('Ctrl Pts',(9.12501655464608,48.0290563497609,-17.3555066222462));
#137211=CARTESIAN_POINT('Ctrl Pts',(9.38444559576557,48.0203914760323,-17.2165299437405));
#137212=CARTESIAN_POINT('Ctrl Pts',(9.91964404982089,48.0022855096868,-16.9139673059168));
#137213=CARTESIAN_POINT('Ctrl Pts',(10.1953287557257,47.9928316325509,-16.7493512702773));
#137214=CARTESIAN_POINT('Ctrl Pts',(10.7403192682453,47.9738492756876,-16.4052991417166));
#137215=CARTESIAN_POINT('Ctrl Pts',(11.0096605859493,47.9643236492833,-16.2260998591686));
#137216=CARTESIAN_POINT('Ctrl Pts',(11.3578663157227,47.9517927224927,-15.981630687056));
#137217=CARTESIAN_POINT('Ctrl Pts',(11.4384326607599,47.94887812655,-15.9241642150345));
#137218=CARTESIAN_POINT('Ctrl Pts',(11.7818826886817,47.9363854419023,-15.6752458856582));
#137219=CARTESIAN_POINT('Ctrl Pts',(12.0429344583972,47.9267182931371,-15.4761438113079));
#137220=CARTESIAN_POINT('Ctrl Pts',(12.55626755334,47.9073159793574,-15.0634412266403));
#137221=CARTESIAN_POINT('Ctrl Pts',(12.8086191387971,47.8975833964751,-14.850066102089));
#137222=CARTESIAN_POINT('Ctrl Pts',(13.2401660950119,47.8805533415353,-14.4655313253449));
#137223=CARTESIAN_POINT('Ctrl Pts',(13.4208880059296,47.8733002120349,-14.2983296189777));
#137224=CARTESIAN_POINT('Ctrl Pts',(13.61077591351,47.8655367719165,-14.1156888472204));
#137225=CARTESIAN_POINT('Ctrl Pts',(13.6219915860409,47.8650777572381,-14.1048749832207));
#137226=CARTESIAN_POINT('Ctrl Pts',(13.6662891276205,47.8632629628056,-14.0620602999795));
#137227=CARTESIAN_POINT('Ctrl Pts',(13.6993072904273,47.8619061490794,-14.0299175909868));
#137228=CARTESIAN_POINT('Ctrl Pts',(13.8012331105542,47.8577039369465,-13.9299761680839));
#137229=CARTESIAN_POINT('Ctrl Pts',(13.8698925979742,47.8548523780869,-13.8616355538908));
#137230=CARTESIAN_POINT('Ctrl Pts',(14.1077142109353,47.8448985471237,-13.6212895046834));
#137231=CARTESIAN_POINT('Ctrl Pts',(14.2751282769384,47.8377553819069,-13.4456493973293));
#137232=CARTESIAN_POINT('Ctrl Pts',(14.6686533874954,47.8206016777605,-13.0167464639287));
#137233=CARTESIAN_POINT('Ctrl Pts',(14.8926582694347,47.8105480511321,-12.7595333750696));
#137234=CARTESIAN_POINT('Ctrl Pts',(15.2454589114537,47.794207955796,-12.3319525530783));
#137235=CARTESIAN_POINT('Ctrl Pts',(15.377398793616,47.7879771482951,-12.1667171836235));
#137236=CARTESIAN_POINT('Ctrl Pts',(15.7187476707872,47.7715248378817,-11.7246115917074));
#137237=CARTESIAN_POINT('Ctrl Pts',(15.9248373693485,47.7612460214061,-11.4427382069006));
#137238=CARTESIAN_POINT('Ctrl Pts',(16.2810076950125,47.7427898652737,-10.9269771004624));
#137239=CARTESIAN_POINT('Ctrl Pts',(16.4334340057507,47.734647782986,-10.6961780659702));
#137240=CARTESIAN_POINT('Ctrl Pts',(16.7686364977084,47.7161393945219,-10.1644307461113));
#137241=CARTESIAN_POINT('Ctrl Pts',(16.9491033083092,47.7057409725479,-9.86074013515731));
#137242=CARTESIAN_POINT('Ctrl Pts',(17.2948602390752,47.6848465963771,-9.24117510135631));
#137243=CARTESIAN_POINT('Ctrl Pts',(17.4602526809402,47.6743519429226,-8.92540721416572));
#137244=CARTESIAN_POINT('Ctrl Pts',(17.7740745162704,47.6533179534075,-8.28396908702075));
#137245=CARTESIAN_POINT('Ctrl Pts',(17.9226840079074,47.6427806877801,-7.95846356818851));
#137246=CARTESIAN_POINT('Ctrl Pts',(18.2031279969061,47.6215908302159,-7.29615087032662));
#137247=CARTESIAN_POINT('Ctrl Pts',(18.3350403689834,47.610939063456,-6.95940603860318));
#137248=CARTESIAN_POINT('Ctrl Pts',(18.5315714606538,47.5938198261147,-6.41262820893924));
#137249=CARTESIAN_POINT('Ctrl Pts',(18.6017971633743,47.5874080336572,-6.20653482114424));
#137250=CARTESIAN_POINT('Ctrl Pts',(18.7046001882847,47.5775361667053,-5.88704498027355));
#137251=CARTESIAN_POINT('Ctrl Pts',(18.7394917206376,47.5740907743019,-5.77513441313957));
#137252=CARTESIAN_POINT('Ctrl Pts',(18.7893280056545,47.5690181755496,-5.609974415484));
#137253=CARTESIAN_POINT('Ctrl Pts',(18.8050128212336,47.5673981326572,-5.5571796336321));
#137254=CARTESIAN_POINT('Ctrl Pts',(18.9056607610378,47.5568458524849,-5.21298414781166));
#137255=CARTESIAN_POINT('Ctrl Pts',(18.9844752041623,47.5478433106622,-4.91788313465708));
#137256=CARTESIAN_POINT('Ctrl Pts',(19.141064625869,47.528174963166,-4.26990165435059));
#137257=CARTESIAN_POINT('Ctrl Pts',(19.2163933313853,47.5174886559949,-3.91570874663043));
#137258=CARTESIAN_POINT('Ctrl Pts',(19.2898830617241,47.5054839172568,-3.51503997501085));
#137259=CARTESIAN_POINT('Ctrl Pts',(19.2974679677625,47.5042226217714,-3.47290910661199));
#137260=CARTESIAN_POINT('Ctrl Pts',(19.3697730756268,47.4919782444786,-3.06357626331284));
#137261=CARTESIAN_POINT('Ctrl Pts',(19.4246315310773,47.4809177642685,-2.69190130342181));
#137262=CARTESIAN_POINT('Ctrl Pts',(19.509434928895,47.459633803906,-1.97420327613012));
#137263=CARTESIAN_POINT('Ctrl Pts',(19.5411690365188,47.4494239498424,-1.62885908823425));
#137264=CARTESIAN_POINT('Ctrl Pts',(19.5884228872889,47.4280173198028,-0.903562405473026));
#137265=CARTESIAN_POINT('Ctrl Pts',(19.6023754900884,47.4168090672507,-0.523118893979016));
#137266=CARTESIAN_POINT('Ctrl Pts',(19.6055835249666,47.4041501249414,-0.0933638486528033));
#137267=CARTESIAN_POINT('Ctrl Pts',(19.6057672841097,47.402775725722,-0.0467038463664128));
#137268=CARTESIAN_POINT('Ctrl Pts',(19.605785925524,47.4014001819281,-5.24187100620588E-6));
#137269=CARTESIAN_POINT('Origin',(19.0449389440329,46.6209503918448,-1.32473964343292E-5));
#137270=CARTESIAN_POINT('Ctrl Pts',(19.8820073422271,53.8215324189203,-2.16928191600194));
#137271=CARTESIAN_POINT('Ctrl Pts',(20.2403878253599,53.726113287852,1.11536418941958));
#137272=CARTESIAN_POINT('Ctrl Pts',(19.2977258809055,53.5352750257155,7.8624468438005));
#137273=CARTESIAN_POINT('Ctrl Pts',(13.2349771445217,53.2490176325106,16.0945758546795));
#137274=CARTESIAN_POINT('Ctrl Pts',(3.98895985894218,52.9627602393057,20.4519269391316));
#137275=CARTESIAN_POINT('Ctrl Pts',(-6.21786348556277,52.6765028461009,
19.8882367934701));
#137276=CARTESIAN_POINT('Ctrl Pts',(-14.9279158248491,52.3902454528961,
14.5379999990931));
#137277=CARTESIAN_POINT('Ctrl Pts',(-20.0457362021479,52.1039880596911,
5.68934654186943));
#137278=CARTESIAN_POINT('Ctrl Pts',(-20.3393868297179,51.8177306664862,
-4.52856154202624));
#137279=CARTESIAN_POINT('Ctrl Pts',(-15.7383604631598,51.5314732732815,
-13.6566096586205));
#137280=CARTESIAN_POINT('Ctrl Pts',(-7.34982640825425,51.2452158800765,
-19.4981807763597));
#137281=CARTESIAN_POINT('Ctrl Pts',(2.80745052162402,50.9589584868718,-20.6474474961662));
#137282=CARTESIAN_POINT('Ctrl Pts',(12.2891133779716,50.6727010936669,-16.8278540603191));
#137283=CARTESIAN_POINT('Ctrl Pts',(18.8133631056067,50.3864437004619,-8.95858708284989));
#137284=CARTESIAN_POINT('Ctrl Pts',(20.8101257723898,50.1001863072572,1.06658752638448));
#137285=CARTESIAN_POINT('Ctrl Pts',(17.7988722504664,49.8139289140522,10.8350856291711));
#137286=CARTESIAN_POINT('Ctrl Pts',(10.5042704657129,49.5276715208474,17.9960894911562));
#137287=CARTESIAN_POINT('Ctrl Pts',(0.68178621663003,49.2414141276425,20.8262839719749));
#137288=CARTESIAN_POINT('Ctrl Pts',(-9.30477169522859,48.9551567344375,
18.6445745088112));
#137289=CARTESIAN_POINT('Ctrl Pts',(-17.0521101688465,48.6688993412327,
11.9759957724126));
#137290=CARTESIAN_POINT('Ctrl Pts',(-20.6958103167559,48.382641948028,2.42535992688936));
#137291=CARTESIAN_POINT('Ctrl Pts',(-19.3590054858939,48.096384554823,-7.7089455976667));
#137292=CARTESIAN_POINT('Ctrl Pts',(-13.3634014999958,47.8101271616183,
-15.9880716767965));
#137293=CARTESIAN_POINT('Ctrl Pts',(-4.15185734081463,47.5238697684133,
-20.4196233119075));
#137294=CARTESIAN_POINT('Ctrl Pts',(6.05884297286789,47.2376123752085,-19.9371351359873));
#137295=CARTESIAN_POINT('Ctrl Pts',(14.8114656741391,46.9513549820037,-14.6567192839493));
#137296=CARTESIAN_POINT('Ctrl Pts',(19.9996674806065,46.6650975887987,-5.84912269133733));
#137297=CARTESIAN_POINT('Ctrl Pts',(20.3748930268287,46.3788401955939,4.36608173708974));
#137298=CARTESIAN_POINT('Ctrl Pts',(15.8468432295215,46.092582802389,13.5305763088487));
#137299=CARTESIAN_POINT('Ctrl Pts',(7.50520601456908,45.8063254091841,19.4388996157068));
#137300=CARTESIAN_POINT('Ctrl Pts',(-2.64258014806862,45.5200680159793,
20.6691970272531));
#137301=CARTESIAN_POINT('Ctrl Pts',(-12.1544219616356,45.2338106227744,
16.9253940092725));
#137302=CARTESIAN_POINT('Ctrl Pts',(-18.7412679265197,44.9475532295696,
9.10844729341249));
#137303=CARTESIAN_POINT('Ctrl Pts',(-20.8179750253205,44.6612958363647,
-0.900472895572584));
#137304=CARTESIAN_POINT('Ctrl Pts',(-17.8847778506707,44.3750384431599,
-10.6926917482302));
#137305=CARTESIAN_POINT('Ctrl Pts',(-10.6475585569262,44.088781049955,-17.9116842415039));
#137306=CARTESIAN_POINT('Ctrl Pts',(-0.847974333294289,43.8025236567502,
-20.8201795170116));
#137307=CARTESIAN_POINT('Ctrl Pts',(9.1556772999187,43.5162662635452,-18.7182400019411));
#137308=CARTESIAN_POINT('Ctrl Pts',(16.9559894260284,43.2300088703405,-12.1117033556363));
#137309=CARTESIAN_POINT('Ctrl Pts',(20.6757949811244,42.9437514771355,-2.59045121340334));
#137310=CARTESIAN_POINT('Ctrl Pts',(19.4199122905147,42.6574940839306,7.55420030309184));
#137311=CARTESIAN_POINT('Ctrl Pts',(13.490573057858,42.3712366907258,15.8809122584665));
#137312=CARTESIAN_POINT('Ctrl Pts',(4.31468945517329,42.0849792975209,20.3858379885627));
#137313=CARTESIAN_POINT('Ctrl Pts',(-5.89953630681293,41.7987219043161,
19.9848544391775));
#137314=CARTESIAN_POINT('Ctrl Pts',(-14.6940220547527,41.5124645111112,
14.7744594298729));
#137315=CARTESIAN_POINT('Ctrl Pts',(-19.9523500449508,41.2262071179064,
6.00854918214606));
#137316=CARTESIAN_POINT('Ctrl Pts',(-20.4090888491704,40.9399497247015,
-4.20333533484782));
#137317=CARTESIAN_POINT('Ctrl Pts',(-15.9543229888732,40.6536923314967,
-13.4036753749569));
#137318=CARTESIAN_POINT('Ctrl Pts',(-7.6601044044414,40.3674349382917,-19.3783832169655));
#137319=CARTESIAN_POINT('Ctrl Pts',(2.47753986112505,40.081177545087,-20.6896286053439));
#137320=CARTESIAN_POINT('Ctrl Pts',(12.0189571870956,39.7949201518821,-17.0218566474175));
#137321=CARTESIAN_POINT('Ctrl Pts',(18.667978643597,39.5086627586772,-9.25772698629711));
#137322=CARTESIAN_POINT('Ctrl Pts',(20.8244985061819,39.2224053654723,0.734300726136336));
#137323=CARTESIAN_POINT('Ctrl Pts',(17.9695442013057,38.9361479722674,10.5496169024268));
#137324=CARTESIAN_POINT('Ctrl Pts',(10.7901685164842,38.6498905790626,17.8261380836253));
#137325=CARTESIAN_POINT('Ctrl Pts',(1.01410841375021,38.3636331858577,20.8127489706387));
#137326=CARTESIAN_POINT('Ctrl Pts',(-9.00599973266021,38.0773757926528,
18.7907132490618));
#137327=CARTESIAN_POINT('Ctrl Pts',(-16.8587886994996,37.791118399448,12.2466395051997));
#137328=CARTESIAN_POINT('Ctrl Pts',(-20.6544627241623,37.5048610062431,
2.75537750166383));
#137329=CARTESIAN_POINT('Ctrl Pts',(-19.4795821698592,37.2186036130384,
-7.39897385225628));
#137330=CARTESIAN_POINT('Ctrl Pts',(-13.6168853509782,36.9323462198335,
-15.772741325806));
#137331=CARTESIAN_POINT('Ctrl Pts',(-4.47724674959236,36.6460888266286,
-20.350754216341));
#137332=CARTESIAN_POINT('Ctrl Pts',(5.73985387411114,36.3598314334237,-20.0313008300997));
#137333=CARTESIAN_POINT('Ctrl Pts',(14.5756425251695,36.0735740402189,-14.8912585408284));
#137334=CARTESIAN_POINT('Ctrl Pts',(19.9037617563098,35.7873166470141,-6.16759295535922));
#137335=CARTESIAN_POINT('Ctrl Pts',(20.4419847678246,35.501059253809,4.04032118507326));
#137336=CARTESIAN_POINT('Ctrl Pts',(16.0607865039894,35.2148018606043,13.2759207538995));
#137337=CARTESIAN_POINT('Ctrl Pts',(7.81451500142174,34.9285444673993,19.3166324516581));
#137338=CARTESIAN_POINT('Ctrl Pts',(-2.31234198487897,34.6422870741945,
20.7087425537883));
#137339=CARTESIAN_POINT('Ctrl Pts',(-11.8827264533771,34.3560296809896,
17.117234762035));
#137340=CARTESIAN_POINT('Ctrl Pts',(-18.5935011782582,34.0697722877849,
9.40641769358296));
#137341=CARTESIAN_POINT('Ctrl Pts',(-20.8296939031357,33.7835148945799,
-0.568083127701929));
#137342=CARTESIAN_POINT('Ctrl Pts',(-18.0531693789386,33.4972575013751,
-10.4058674407485));
#137343=CARTESIAN_POINT('Ctrl Pts',(-10.932084489912,33.2110001081703,-17.739461833486));
#137344=CARTESIAN_POINT('Ctrl Pts',(-1.18019128621069,32.9247427149654,
-20.8039821855523));
#137345=CARTESIAN_POINT('Ctrl Pts',(8.85577519710541,32.6384853217606,-18.8620107522479));
#137346=CARTESIAN_POINT('Ctrl Pts',(16.7604610797938,32.3522279285557,-12.3807535812699));
#137347=CARTESIAN_POINT('Ctrl Pts',(20.6319206735392,32.0659705353507,-2.92021204692769));
#137348=CARTESIAN_POINT('Ctrl Pts',(19.5378004206586,31.7797131421459,7.2434433111845));
#137349=CARTESIAN_POINT('Ctrl Pts',(13.7427535972633,31.493455748941,15.6632281322513));
#137350=CARTESIAN_POINT('Ctrl Pts',(4.63863664625279,31.2071983557361,20.3151013930574));
#137351=CARTESIAN_POINT('Ctrl Pts',(-2.17208338679676,31.0163600935996,
20.1543888609112));
#137352=CARTESIAN_POINT('Ctrl Pts',(-5.35555774973262,30.9209409625313,
19.2696134153425));
#137353=CARTESIAN_POINT('Ctrl Pts',(19.882015101566,54.1584531662375,-2.16928276260628));
#137354=CARTESIAN_POINT('Ctrl Pts',(20.2404236930918,54.0630340351692,1.11562096321552));
#137355=CARTESIAN_POINT('Ctrl Pts',(19.2977511034636,53.8721957730326,7.86230346211379));
#137356=CARTESIAN_POINT('Ctrl Pts',(13.2349992919163,53.5859383798277,16.0946731949103));
#137357=CARTESIAN_POINT('Ctrl Pts',(3.98896495953832,53.2996809866229,20.4519219837872));
#137358=CARTESIAN_POINT('Ctrl Pts',(-6.21787247295837,53.013423593418,19.8882852218367));
#137359=CARTESIAN_POINT('Ctrl Pts',(-14.9279388286486,52.7271662002131,
14.5380130717443));
#137360=CARTESIAN_POINT('Ctrl Pts',(-20.0457666372803,52.4409088070083,
5.68935977888184));
#137361=CARTESIAN_POINT('Ctrl Pts',(-20.3394178985806,52.1546514138034,
-4.5285707370861));
#137362=CARTESIAN_POINT('Ctrl Pts',(-15.7383844244987,51.8683940205986,
-13.6566293271281));
#137363=CARTESIAN_POINT('Ctrl Pts',(-7.34983762848069,51.5821366273937,
-19.4982110782957));
#137364=CARTESIAN_POINT('Ctrl Pts',(2.80745480935421,51.2958792341888,-20.6474786824237));
#137365=CARTESIAN_POINT('Ctrl Pts',(12.2891321083321,51.009621840984,-16.8278798594047));
#137366=CARTESIAN_POINT('Ctrl Pts',(18.8133917878895,50.7233644477791,-8.9586006667782));
#137367=CARTESIAN_POINT('Ctrl Pts',(20.8101574956848,50.4371070545742,1.06658911564764));
#137368=CARTESIAN_POINT('Ctrl Pts',(17.7988993847101,50.1508496613694,10.8351021653035));
#137369=CARTESIAN_POINT('Ctrl Pts',(10.5042864788456,49.8645922681645,17.9961169162953));
#137370=CARTESIAN_POINT('Ctrl Pts',(0.681787256114834,49.5783348749596,
20.8263157255456));
#137371=CARTESIAN_POINT('Ctrl Pts',(-9.30478588008312,49.2920774817548,
18.6446029294641));
#137372=CARTESIAN_POINT('Ctrl Pts',(-17.052136164146,49.0058200885499,11.9760140305608));
#137373=CARTESIAN_POINT('Ctrl Pts',(-20.6958418667935,48.7195626953451,
2.42536362367553));
#137374=CARTESIAN_POINT('Ctrl Pts',(-19.3590349979964,48.4333053021402,
-7.70895734938287));
#137375=CARTESIAN_POINT('Ctrl Pts',(-13.3634218720267,48.1470479089353,
-15.9880960501874));
#137376=CARTESIAN_POINT('Ctrl Pts',(-4.15186367017042,47.8607905157305,
-20.4196544408173));
#137377=CARTESIAN_POINT('Ctrl Pts',(6.05885220935598,47.5745331225256,-19.9371655294731));
#137378=CARTESIAN_POINT('Ctrl Pts',(14.8114882536886,47.2882757293207,-14.6567416275742));
#137379=CARTESIAN_POINT('Ctrl Pts',(19.999697969383,47.0020183361159,-5.84913160812478));
#137380=CARTESIAN_POINT('Ctrl Pts',(20.3749240876235,46.7157609429111,4.3660883930297));
#137381=CARTESIAN_POINT('Ctrl Pts',(15.8468673874663,46.4295035497061,13.5305969357253));
#137382=CARTESIAN_POINT('Ctrl Pts',(7.50521745598693,46.1432461565013,19.4389292496142));
#137383=CARTESIAN_POINT('Ctrl Pts',(-2.64258417658742,45.8569887632964,
20.6692285367031));
#137384=CARTESIAN_POINT('Ctrl Pts',(-12.1544404906166,45.5707313700916,
16.9254198114298));
#137385=CARTESIAN_POINT('Ctrl Pts',(-18.7412964969115,45.2844739768867,
9.10846117891405));
#137386=CARTESIAN_POINT('Ctrl Pts',(-20.818006761578,44.9982165836819,-0.900474268311177));
#137387=CARTESIAN_POINT('Ctrl Pts',(-17.884805115374,44.711959190477,-10.6927080488558));
#137388=CARTESIAN_POINT('Ctrl Pts',(-10.6475747887479,44.4257017972721,
-17.911711547225));
#137389=CARTESIAN_POINT('Ctrl Pts',(-0.847975626000782,44.1394444040673,
-20.8202112566298));
#137390=CARTESIAN_POINT('Ctrl Pts',(9.15569125742084,43.8531870108624,-18.7182685372275));
#137391=CARTESIAN_POINT('Ctrl Pts',(16.9560152748269,43.5669296176575,-12.1117218194943));
#137392=CARTESIAN_POINT('Ctrl Pts',(20.6758265006334,43.2806722244527,-2.59045516245342));
#137393=CARTESIAN_POINT('Ctrl Pts',(19.4199418954754,42.9944148312478,7.55421181919965));
#137394=CARTESIAN_POINT('Ctrl Pts',(13.4905936237534,42.7081574380429,15.8809364683485));
#137395=CARTESIAN_POINT('Ctrl Pts',(4.31469603276285,42.4219000448381,20.3858690660427));
#137396=CARTESIAN_POINT('Ctrl Pts',(-5.89954530044473,42.1356426516332,
19.9848849053722));
#137397=CARTESIAN_POINT('Ctrl Pts',(-14.694044455263,41.8493852584283,14.7744819530071));
#137398=CARTESIAN_POINT('Ctrl Pts',(-19.9523804615937,41.5631278652235,
6.00855834196412));
#137399=CARTESIAN_POINT('Ctrl Pts',(-20.4091199620956,41.2768704720186,
-4.20334174268201));
#137400=CARTESIAN_POINT('Ctrl Pts',(-15.9543473106671,40.9906130788138,
-13.40369580838));
#137401=CARTESIAN_POINT('Ctrl Pts',(-7.66011608199624,40.7043556856089,
-19.3784127586167));
#137402=CARTESIAN_POINT('Ctrl Pts',(2.47754363804592,40.4180982924041,-20.6896601459419));
#137403=CARTESIAN_POINT('Ctrl Pts',(12.0189755095652,40.1318408991992,-17.0218825966283));
#137404=CARTESIAN_POINT('Ctrl Pts',(18.6680071022621,39.8455835059943,-9.25774109937032));
#137405=CARTESIAN_POINT('Ctrl Pts',(20.8245302523833,39.5593261127894,0.734301845551369));
#137406=CARTESIAN_POINT('Ctrl Pts',(17.9695715952335,39.2730687195846,10.5496329849401));
#137407=CARTESIAN_POINT('Ctrl Pts',(10.7901849657073,38.9868113263797,17.826165258934));
#137408=CARTESIAN_POINT('Ctrl Pts',(1.01410995972682,38.7005539331749,20.81278069893));
#137409=CARTESIAN_POINT('Ctrl Pts',(-9.00601346199351,38.41429653997,18.7907418948295));
#137410=CARTESIAN_POINT('Ctrl Pts',(-16.8588144001008,38.1280391467652,
12.2466581747665));
#137411=CARTESIAN_POINT('Ctrl Pts',(-20.6544942111877,37.8417817535602,
2.75538170213111));
#137412=CARTESIAN_POINT('Ctrl Pts',(-19.4796118657114,37.5555243603555,
-7.39898513171288));
#137413=CARTESIAN_POINT('Ctrl Pts',(-13.6169061095779,37.2692669671505,
-15.7727653708132));
#137414=CARTESIAN_POINT('Ctrl Pts',(-4.47725357470453,36.9830095739457,
-20.3507852402813));
#137415=CARTESIAN_POINT('Ctrl Pts',(5.73986262373496,36.6967521807408,-20.0313313672114));
#137416=CARTESIAN_POINT('Ctrl Pts',(14.5756647463655,36.410494787536,-14.8912812417979));
#137417=CARTESIAN_POINT('Ctrl Pts',(19.9037920965896,36.1242373943311,-6.16760235807353));
#137418=CARTESIAN_POINT('Ctrl Pts',(20.4420159354636,35.8379800011263,4.04032734527402));
#137419=CARTESIAN_POINT('Ctrl Pts',(16.0608109789909,35.5517226079214,13.2759409908208));
#137420=CARTESIAN_POINT('Ctrl Pts',(7.81452693247899,35.2654652147165,19.3166619026467));
#137421=CARTESIAN_POINT('Ctrl Pts',(-2.31234554602861,34.9792078215116,
20.7087741166053));
#137422=CARTESIAN_POINT('Ctrl Pts',(-11.8827444963342,34.6929504283068,
17.1172608704274));
#137423=CARTESIAN_POINT('Ctrl Pts',(-18.5935296664541,34.4066930351019,
9.40643200588238));
#137424=CARTESIAN_POINT('Ctrl Pts',(-20.8297253723109,34.1204356418971,
-0.568083939057994));
#137425=CARTESIAN_POINT('Ctrl Pts',(-18.0531974678697,33.8341782486922,
-10.405883412998));
#137426=CARTESIAN_POINT('Ctrl Pts',(-10.9321000251677,33.5479208554873,
-17.7394886598123));
#137427=CARTESIAN_POINT('Ctrl Pts',(-1.18019533658981,33.2616634622825,
-20.8040143323683));
#137428=CARTESIAN_POINT('Ctrl Pts',(8.85579318113883,32.9754060690776,-18.8620386465184));
#137429=CARTESIAN_POINT('Ctrl Pts',(16.7604777000194,32.6891486758727,-12.3807741685743));
#137430=CARTESIAN_POINT('Ctrl Pts',(20.6319699178433,32.4028912826679,-2.92021308542962));
#137431=CARTESIAN_POINT('Ctrl Pts',(19.5377947057816,32.116633889463,7.24344754340617));
#137432=CARTESIAN_POINT('Ctrl Pts',(13.7428460754484,31.8303764962582,15.6632657276355));
#137433=CARTESIAN_POINT('Ctrl Pts',(4.6384910729955,31.5441191030533,20.3151030995989));
#137434=CARTESIAN_POINT('Ctrl Pts',(-2.17183579157919,31.3532808409167,
20.1544657756997));
#137435=CARTESIAN_POINT('Ctrl Pts',(-5.35555983984289,31.2578617098484,
19.2696209356829));
#137436=CARTESIAN_POINT('Ctrl Pts',(19.7370447129227,54.4928894446317,-2.15346536363711));
#137437=CARTESIAN_POINT('Ctrl Pts',(20.0928386172918,54.3974703135635,1.10747410522759));
#137438=CARTESIAN_POINT('Ctrl Pts',(19.1570400488094,54.2066320514269,7.80498221922621));
#137439=CARTESIAN_POINT('Ctrl Pts',(13.1384950320294,53.920374658222,15.9773139798558));
#137440=CARTESIAN_POINT('Ctrl Pts',(3.9598791163751,53.6341172650172,20.3027967189925));
#137441=CARTESIAN_POINT('Ctrl Pts',(-6.17253433052216,53.3478598718123,
19.743267167862));
#137442=CARTESIAN_POINT('Ctrl Pts',(-14.8190904332414,53.0616024786074,
14.4320083013198));
#137443=CARTESIAN_POINT('Ctrl Pts',(-19.8996011664157,52.7753450854025,
5.64787509142778));
#137444=CARTESIAN_POINT('Ctrl Pts',(-20.1911112347184,52.4890876921976,
-4.49555015415728));
#137445=CARTESIAN_POINT('Ctrl Pts',(-15.6236266067991,52.2028302989928,
-13.5570508640439));
#137446=CARTESIAN_POINT('Ctrl Pts',(-7.2962456379218,51.916572905788,-19.3560381235406));
#137447=CARTESIAN_POINT('Ctrl Pts',(2.78698400443237,51.6303155125832,-20.4969257830247));
#137448=CARTESIAN_POINT('Ctrl Pts',(12.1995248170417,51.3440581193784,-16.7051778811109));
#137449=CARTESIAN_POINT('Ctrl Pts',(18.6762122809916,51.0578007261735,-8.89327824277698));
#137450=CARTESIAN_POINT('Ctrl Pts',(20.6584183955247,50.7715433329684,1.05881198872463));
#137451=CARTESIAN_POINT('Ctrl Pts',(17.669117138786,50.4852859397637,10.7560970606126));
#137452=CARTESIAN_POINT('Ctrl Pts',(10.4276935468266,50.1990285465587,17.864896641799));
#137453=CARTESIAN_POINT('Ctrl Pts',(0.676815944152253,49.9127711533539,
20.6744588059563));
#137454=CARTESIAN_POINT('Ctrl Pts',(-9.23693921253987,49.6265137601491,
18.5086541616323));
#137455=CARTESIAN_POINT('Ctrl Pts',(-16.927799008184,49.3402563669442,11.8886898671268));
#137456=CARTESIAN_POINT('Ctrl Pts',(-20.5449363090833,49.0539989737394,
2.4076788707647));
#137457=CARTESIAN_POINT('Ctrl Pts',(-19.2178768855657,48.7677415805344,
-7.65274680644568));
#137458=CARTESIAN_POINT('Ctrl Pts',(-13.2659813019117,48.4814841873296,
-15.8715174366262));
#137459=CARTESIAN_POINT('Ctrl Pts',(-4.12158998975137,48.1952267941247,
-20.2707627281059));
#137460=CARTESIAN_POINT('Ctrl Pts',(6.01467355368128,47.9089694009199,-19.7917919272407));
#137461=CARTESIAN_POINT('Ctrl Pts',(14.7034889797369,47.622712007715,-14.5498707023067));
#137462=CARTESIAN_POINT('Ctrl Pts',(19.8538684063473,47.3364546145102,-5.80648214872466));
#137463=CARTESIAN_POINT('Ctrl Pts',(20.2263585302269,47.0501972213053,4.33425267413485));
#137464=CARTESIAN_POINT('Ctrl Pts',(15.7313185551722,46.7639398281004,13.4319373938779));
#137465=CARTESIAN_POINT('Ctrl Pts',(7.45049250045153,46.4776824348956,19.2971885811954));
#137466=CARTESIAN_POINT('Ctrl Pts',(-2.62331554081368,46.1914250416906,
20.5185170324391));
#137467=CARTESIAN_POINT('Ctrl Pts',(-12.0658153149562,45.9051676484858,
16.8020066189368));
#137468=CARTESIAN_POINT('Ctrl Pts',(-18.6046426792862,45.6189102552809,
9.04204603026122));
#137469=CARTESIAN_POINT('Ctrl Pts',(-20.6662104277552,45.3326528620763,
-0.893908380702582));
#137470=CARTESIAN_POINT('Ctrl Pts',(-17.7543964802563,45.0463954688714,
-10.6147412243158));
#137471=CARTESIAN_POINT('Ctrl Pts',(-10.5699370573576,44.7601380756664,
-17.7811067214846));
#137472=CARTESIAN_POINT('Ctrl Pts',(-0.84179253687644,44.4738806824615,
-20.6683988485367));
#137473=CARTESIAN_POINT('Ctrl Pts',(9.08893172648174,44.1876232892566,-18.5817826300031));
#137474=CARTESIAN_POINT('Ctrl Pts',(16.8323789928121,43.9013658960517,-12.023408130795));
#137475=CARTESIAN_POINT('Ctrl Pts',(20.5250668867329,43.615108502847,-2.57156662998747));
#137476=CARTESIAN_POINT('Ctrl Pts',(19.2783396750253,43.3288511096421,7.49912961694042));
#137477=CARTESIAN_POINT('Ctrl Pts',(13.3922257695861,43.0425937164372,15.765139218344));
#137478=CARTESIAN_POINT('Ctrl Pts',(4.28323504579928,42.7563363232324,20.23722370237));
#137479=CARTESIAN_POINT('Ctrl Pts',(-5.85652824515769,42.4700789300275,
19.8391633531002));
#137480=CARTESIAN_POINT('Ctrl Pts',(-14.586901533134,42.1838215368227,14.6667525137634));
#137481=CARTESIAN_POINT('Ctrl Pts',(-19.8068959183427,41.8975641436178,
5.96474640846269));
#137482=CARTESIAN_POINT('Ctrl Pts',(-20.2603050624619,41.6113067504129,
-4.17269270535336));
#137483=CARTESIAN_POINT('Ctrl Pts',(-15.8380147790261,41.3250493572081,
-13.3059615773035));
#137484=CARTESIAN_POINT('Ctrl Pts',(-7.60426166945711,41.0387919640032,
-19.2371133515337));
#137485=CARTESIAN_POINT('Ctrl Pts',(2.45947840992641,40.7525345707984,-20.5387996627956));
#137486=CARTESIAN_POINT('Ctrl Pts',(11.9313380887713,40.4662771775936,-16.8977660372228));
#137487=CARTESIAN_POINT('Ctrl Pts',(18.5318876807269,40.1800197843886,-9.19023746300115));
#137488=CARTESIAN_POINT('Ctrl Pts',(20.6726863519516,39.8937623911836,0.728947618830711));
#137489=CARTESIAN_POINT('Ctrl Pts',(17.8385448778458,39.6075049979789,10.4727094048572));
#137490=CARTESIAN_POINT('Ctrl Pts',(10.7115073796243,39.321247604774,17.6961842015056));
#137491=CARTESIAN_POINT('Ctrl Pts',(1.00671548744389,39.0349902115692,20.6610224714042));
#137492=CARTESIAN_POINT('Ctrl Pts',(-8.9403453199108,38.7487328183642,18.6537275417211));
#137493=CARTESIAN_POINT('Ctrl Pts',(-16.7358868668444,38.4624754251595,
12.1573605857223));
#137494=CARTESIAN_POINT('Ctrl Pts',(-20.503890143557,38.1762180319544,2.73529059324405));
#137495=CARTESIAN_POINT('Ctrl Pts',(-19.33757455641,37.8899606387497,-7.34503477854738));
#137496=CARTESIAN_POINT('Ctrl Pts',(-13.517617236764,37.6037032455448,-15.6577568599128));
#137497=CARTESIAN_POINT('Ctrl Pts',(-4.44460728508951,37.3174458523401,
-20.2023956934235));
#137498=CARTESIAN_POINT('Ctrl Pts',(5.69800990880737,37.0311884591351,-19.8852711464579));
#137499=CARTESIAN_POINT('Ctrl Pts',(14.4693850002776,36.7449310659304,-14.7827001502411));
#137500=CARTESIAN_POINT('Ctrl Pts',(19.7586618398003,36.4586736727254,-6.12263074106941));
#137501=CARTESIAN_POINT('Ctrl Pts',(20.292961171718,36.1724162795205,4.01086694177077));
#137502=CARTESIAN_POINT('Ctrl Pts',(15.9437021585503,35.8861588863157,13.1791382953564));
#137503=CARTESIAN_POINT('Ctrl Pts',(7.75754661872747,35.5999014931108,19.1758127572141));
#137504=CARTESIAN_POINT('Ctrl Pts',(-2.29548487265202,35.3136440999058,
20.557774262586));
#137505=CARTESIAN_POINT('Ctrl Pts',(-11.7961004194361,35.027386706701,16.9924488512601));
#137506=CARTESIAN_POINT('Ctrl Pts',(-18.4579532968679,34.7411293134963,
9.33784417795784));
#137507=CARTESIAN_POINT('Ctrl Pts',(-20.6778436048429,34.4548719202914,
-0.56394170749053));
#137508=CARTESIAN_POINT('Ctrl Pts',(-17.9215609578856,34.1686145270866,
-10.3300079903957));
#137509=CARTESIAN_POINT('Ctrl Pts',(-10.8523877070055,33.8823571338816,
-17.6101396228364));
#137510=CARTESIAN_POINT('Ctrl Pts',(-1.17158973036585,33.5960997406767,
-20.6523200049055));
#137511=CARTESIAN_POINT('Ctrl Pts',(8.79122016887741,33.3098423474718,-18.7245044680255));
#137512=CARTESIAN_POINT('Ctrl Pts',(16.6382676249548,33.023584954267,-12.2904985789158));
#137513=CARTESIAN_POINT('Ctrl Pts',(20.4815292364763,32.7373275610622,-2.89892025733971));
#137514=CARTESIAN_POINT('Ctrl Pts',(19.3953348503728,32.4510701678573,7.1906316322661));
#137515=CARTESIAN_POINT('Ctrl Pts',(13.6426354765354,32.1648127746525,15.5490549864594));
#137516=CARTESIAN_POINT('Ctrl Pts',(4.60467641235715,31.8785553814475,20.1669751329149));
#137517=CARTESIAN_POINT('Ctrl Pts',(-2.15601166901366,31.687717119311,20.0075054986211));
#137518=CARTESIAN_POINT('Ctrl Pts',(-5.31650959330506,31.5922979882427,
19.1291158399072));
#137519=CARTESIAN_POINT('Ctrl Pts',(19.4916112617573,54.7221509165299,-2.12668666176709));
#137520=CARTESIAN_POINT('Ctrl Pts',(19.8429547143851,54.6267317854616,1.0934633119458));
#137521=CARTESIAN_POINT('Ctrl Pts',(18.9188025464289,54.435893523325,7.70806260044675));
#137522=CARTESIAN_POINT('Ctrl Pts',(12.9750998048337,54.1496361301202,15.7785484496065));
#137523=CARTESIAN_POINT('Ctrl Pts',(3.91063405100273,53.8633787369153,20.0503401175446));
#137524=CARTESIAN_POINT('Ctrl Pts',(-6.09577171275476,53.5771213437104,
19.4977183968944));
#137525=CARTESIAN_POINT('Ctrl Pts',(-14.6347965386317,53.2908639505056,
14.2525369616721));
#137526=CARTESIAN_POINT('Ctrl Pts',(-19.6521252013387,53.0046065573007,
5.57763254162236));
#137527=CARTESIAN_POINT('Ctrl Pts',(-19.9400098088463,52.7183491640959,
-4.43964030615103));
#137528=CARTESIAN_POINT('Ctrl Pts',(-15.4293275720539,52.432091770891,-13.3884532914578));
#137529=CARTESIAN_POINT('Ctrl Pts',(-7.20550781106948,52.1458343776861,
-19.1153213806834));
#137530=CARTESIAN_POINT('Ctrl Pts',(2.75232441408898,51.8595769844812,-20.2420215047524));
#137531=CARTESIAN_POINT('Ctrl Pts',(12.0478086851997,51.5733195912764,-16.4974282574968));
#137532=CARTESIAN_POINT('Ctrl Pts',(18.4439505479574,51.2870621980715,-8.78267942887381));
#137533=CARTESIAN_POINT('Ctrl Pts',(20.401505487785,51.0008048048667,1.04564439017211));
#137534=CARTESIAN_POINT('Ctrl Pts',(17.4493798771779,50.7145474116618,10.6223317120683));
#137535=CARTESIAN_POINT('Ctrl Pts',(10.298012318395,50.4282900184569,17.6427246297376));
#137536=CARTESIAN_POINT('Ctrl Pts',(0.668398903120931,50.1420326252521,
20.4173464106668));
#137537=CARTESIAN_POINT('Ctrl Pts',(-9.12206648239754,49.8557752320472,
18.2784762244733));
#137538=CARTESIAN_POINT('Ctrl Pts',(-16.7172809522183,49.5695178388423,
11.7408393464271));
#137539=CARTESIAN_POINT('Ctrl Pts',(-20.2894346900898,49.2832604456375,
2.37773641541062));
#137540=CARTESIAN_POINT('Ctrl Pts',(-18.9788788870531,48.9970030524326,
-7.55757546283069));
#137541=CARTESIAN_POINT('Ctrl Pts',(-13.1010024648366,48.7107456592278,
-15.6741355444392));
#137542=CARTESIAN_POINT('Ctrl Pts',(-4.070332935494,48.4244882660229,-20.0186707957866));
#137543=CARTESIAN_POINT('Ctrl Pts',(5.93987367075858,48.1382308728181,-19.5456565873916));
#137544=CARTESIAN_POINT('Ctrl Pts',(14.5206329619597,47.8519734796132,-14.368925117269));
#137545=CARTESIAN_POINT('Ctrl Pts',(19.606961068963,47.5657160864083,-5.73427138265408));
#137546=CARTESIAN_POINT('Ctrl Pts',(19.9748188187978,47.2794586932035,4.28035089713567));
#137547=CARTESIAN_POINT('Ctrl Pts',(15.5356802091074,46.9932012999986,13.2648946881484));
#137548=CARTESIAN_POINT('Ctrl Pts',(7.35783643827567,46.7069439067937,19.0572042439321));
#137549=CARTESIAN_POINT('Ctrl Pts',(-2.59069137699606,46.4206865135889,
20.2633439697462));
#137550=CARTESIAN_POINT('Ctrl Pts',(-11.915762021975,46.134429120384,16.5930529464284));
#137551=CARTESIAN_POINT('Ctrl Pts',(-18.3732710043605,45.8481717271792,
8.92959703724159));
#137552=CARTESIAN_POINT('Ctrl Pts',(-20.4092006155558,45.5619143339743,
-0.882791527622558));
#137553=CARTESIAN_POINT('Ctrl Pts',(-17.5335986653375,45.2756569407694,
-10.4827338271133));
#137554=CARTESIAN_POINT('Ctrl Pts',(-10.4384868552237,44.9893995475646,
-17.559976731777));
#137555=CARTESIAN_POINT('Ctrl Pts',(-0.831323808583485,44.7031421543597,
-20.4113618206262));
#137556=CARTESIAN_POINT('Ctrl Pts',(8.97589965201017,44.4168847611548,-18.350695247981));
#137557=CARTESIAN_POINT('Ctrl Pts',(16.6230476023797,44.13062736795,-11.8738822234453));
#137558=CARTESIAN_POINT('Ctrl Pts',(20.2698123685242,43.8443699747451,-2.53958602769265));
#137559=CARTESIAN_POINT('Ctrl Pts',(19.0385897471557,43.5581125815403,7.40586869224184));
#137560=CARTESIAN_POINT('Ctrl Pts',(13.2256769268747,43.2718551883354,15.569080270625));
#137561=CARTESIAN_POINT('Ctrl Pts',(4.22996773592773,42.9855977951305,19.9855488691264));
#137562=CARTESIAN_POINT('Ctrl Pts',(-5.78369509417002,42.6993404019257,
19.5924388911872));
#137563=CARTESIAN_POINT('Ctrl Pts',(-14.4054954240311,42.4130830087208,
14.4843533592442));
#137564=CARTESIAN_POINT('Ctrl Pts',(-19.5605727417728,42.126825615516,5.89056743115988));
#137565=CARTESIAN_POINT('Ctrl Pts',(-20.0083431840418,41.8405682223111,
-4.12080012580584));
#137566=CARTESIAN_POINT('Ctrl Pts',(-15.6410495338402,41.5543108291062,
-13.140485536204));
#137567=CARTESIAN_POINT('Ctrl Pts',(-7.50969329803673,41.2680534359013,
-18.9978761238368));
#137568=CARTESIAN_POINT('Ctrl Pts',(2.42889176287495,40.9817960426965,-20.2833743605813));
#137569=CARTESIAN_POINT('Ctrl Pts',(11.7829571859348,40.6955386494916,-16.6876214782579));
#137570=CARTESIAN_POINT('Ctrl Pts',(18.3014208039293,40.4092812562868,-9.07594552676596));
#137571=CARTESIAN_POINT('Ctrl Pts',(20.4155960036494,40.1230238630819,0.719882256253895));
#137572=CARTESIAN_POINT('Ctrl Pts',(17.6167005738301,39.8367664698771,10.3424683484829));
#137573=CARTESIAN_POINT('Ctrl Pts',(10.578296575951,39.5505090766722,17.4761103280605));
#137574=CARTESIAN_POINT('Ctrl Pts',(0.994195738873623,39.2642516834673,
20.4040771778391));
#137575=CARTESIAN_POINT('Ctrl Pts',(-8.82916110063272,38.9779942902625,
18.4217454360012));
#137576=CARTESIAN_POINT('Ctrl Pts',(-16.5277554750095,38.6917368970576,
12.0061688144023));
#137577=CARTESIAN_POINT('Ctrl Pts',(-20.2488989842305,38.4054795038528,
2.70127388156862));
#137578=CARTESIAN_POINT('Ctrl Pts',(-19.0970879698103,38.1192221106478,
-7.25369021320675));
#137579=CARTESIAN_POINT('Ctrl Pts',(-13.3495089963898,37.832964717443,-15.4630333442186));
#137580=CARTESIAN_POINT('Ctrl Pts',(-4.38933311268913,37.5467073242381,
-19.9511539894729));
#137581=CARTESIAN_POINT('Ctrl Pts',(5.62714812935582,37.2604499310333,-19.6379732771709));
#137582=CARTESIAN_POINT('Ctrl Pts',(14.2894403531082,36.9741925378284,-14.598859044082));
#137583=CARTESIAN_POINT('Ctrl Pts',(19.512938515618,36.6879351446235,-6.04648827697771));
#137584=CARTESIAN_POINT('Ctrl Pts',(20.0405931700484,36.4016777514187,3.96098686433946));
#137585=CARTESIAN_POINT('Ctrl Pts',(15.7454225689498,36.1154203582138,13.0152394597937));
#137586=CARTESIAN_POINT('Ctrl Pts',(7.66107194303644,35.829162965009,18.937337874762));
#137587=CARTESIAN_POINT('Ctrl Pts',(-2.26693765382205,35.5429055718041,
20.3021129942798));
#137588=CARTESIAN_POINT('Ctrl Pts',(-11.6494014308144,35.2566481785992,
16.781126781882));
#137589=CARTESIAN_POINT('Ctrl Pts',(-18.2284057518238,34.9703907853944,
9.22171659580266));
#137590=CARTESIAN_POINT('Ctrl Pts',(-20.4206893856,34.6841333921895,-0.556928447910499));
#137591=CARTESIAN_POINT('Ctrl Pts',(-17.6986837170356,34.3978759989846,
-10.2015415005054));
#137592=CARTESIAN_POINT('Ctrl Pts',(-10.7174259373256,34.1116186057798,
-17.3911360221588));
#137593=CARTESIAN_POINT('Ctrl Pts',(-1.15701746684761,33.8253612125749,
-20.3954825342843));
#137594=CARTESIAN_POINT('Ctrl Pts',(8.6818863213883,33.5391038193701,-18.4916429665119));
#137595=CARTESIAN_POINT('Ctrl Pts',(16.4313585810362,33.2528464261652,-12.1376494739461));
#137596=CARTESIAN_POINT('Ctrl Pts',(20.2267995627571,32.9665890329603,-2.8628717936124));
#137597=CARTESIAN_POINT('Ctrl Pts',(19.1541630647916,32.6803316397554,7.101213614408));
#137598=CARTESIAN_POINT('Ctrl Pts',(13.4729057438463,32.3940742465506,15.3556705141589));
#137599=CARTESIAN_POINT('Ctrl Pts',(4.54755400228875,32.1078168533457,19.9162012301402));
#137600=CARTESIAN_POINT('Ctrl Pts',(-2.12943310431676,31.9169785912092,
19.7586443984892));
#137601=CARTESIAN_POINT('Ctrl Pts',(-5.25039790755787,31.8215594601409,
18.8912420859273));
#137602=CARTESIAN_POINT('Ctrl Pts',(19.4891569929248,54.7244434698974,-2.1264188819145));
#137603=CARTESIAN_POINT('Ctrl Pts',(19.8404559422262,54.6290243388291,1.09332320776234));
#137604=CARTESIAN_POINT('Ctrl Pts',(18.9164202351586,54.4381860766925,7.70709343019511));
#137605=CARTESIAN_POINT('Ctrl Pts',(12.9734658962871,54.1519286834877,15.7765608474946));
#137606=CARTESIAN_POINT('Ctrl Pts',(3.91014161352722,53.8656712902828,20.0478156190887));
#137607=CARTESIAN_POINT('Ctrl Pts',(-6.09500410711914,53.5794138970779,
19.4952629748948));
#137608=CARTESIAN_POINT('Ctrl Pts',(-14.6329536490035,53.2931565038731,
14.250742296303));
#137609=CARTESIAN_POINT('Ctrl Pts',(-19.6496505079137,53.0068991106682,
5.57693013492155));
#137610=CARTESIAN_POINT('Ctrl Pts',(-19.9374988617836,52.7206417174634,
-4.43908122263271));
#137611=CARTESIAN_POINT('Ctrl Pts',(-15.4273846337018,52.4343843242585,
-13.3867673608494));
#137612=CARTESIAN_POINT('Ctrl Pts',(-7.20460045708284,52.1481269310536,
-19.1129142776718));
#137613=CARTESIAN_POINT('Ctrl Pts',(2.75197782746062,51.8618695378487,-20.2394725301833));
#137614=CARTESIAN_POINT('Ctrl Pts',(12.0462915644812,51.5756121446439,-16.4953508168554));
#137615=CARTESIAN_POINT('Ctrl Pts',(18.4416279927814,51.289354751439,-8.78157347033156));
#137616=CARTESIAN_POINT('Ctrl Pts',(20.3989364274587,51.0030973582342,1.0455127177103));
#137617=CARTESIAN_POINT('Ctrl Pts',(17.4471825633646,50.7168399650293,10.6209940943791));
#137618=CARTESIAN_POINT('Ctrl Pts',(10.2967155408141,50.4305825718244,17.6405029690713));
#137619=CARTESIAN_POINT('Ctrl Pts',(0.668314734963058,50.1443251786196,
20.4147753555185));
#137620=CARTESIAN_POINT('Ctrl Pts',(-9.12091778583661,49.8580677854147,
18.2761745066984));
#137621=CARTESIAN_POINT('Ctrl Pts',(-16.7151758279943,49.5718103922098,
11.7393608807856));
#137622=CARTESIAN_POINT('Ctrl Pts',(-20.2868797422733,49.285552999005,2.37743699886982));
#137623=CARTESIAN_POINT('Ctrl Pts',(-18.976488971025,48.9992956058001,-7.55662377486285));
#137624=CARTESIAN_POINT('Ctrl Pts',(-13.099352720615,48.7130382125953,-15.6721617783377));
#137625=CARTESIAN_POINT('Ctrl Pts',(-4.06982037866806,48.4267808193904,
-20.0161499439244));
#137626=CARTESIAN_POINT('Ctrl Pts',(5.93912569194617,48.1405234261856,-19.5431952998601));
#137627=CARTESIAN_POINT('Ctrl Pts',(14.5188044507151,47.8542660329807,-14.3671157098405));
#137628=CARTESIAN_POINT('Ctrl Pts',(19.6044920616628,47.5680086397758,-5.73354929431732));
#137629=CARTESIAN_POINT('Ctrl Pts',(19.9723034889967,47.281751246571,4.27981189379005));
#137630=CARTESIAN_POINT('Ctrl Pts',(15.5337238780006,46.9954938533661,13.2632243057925));
#137631=CARTESIAN_POINT('Ctrl Pts',(7.35690990244912,46.7092364601612,19.0548044647804));
#137632=CARTESIAN_POINT('Ctrl Pts',(-2.59036514408827,46.4229790669564,
20.2607923074049));
#137633=CARTESIAN_POINT('Ctrl Pts',(-11.9142615292001,46.1367216737515,
16.5909634656204));
#137634=CARTESIAN_POINT('Ctrl Pts',(-18.3709573495274,45.8504642805467,
8.92847257740328));
#137635=CARTESIAN_POINT('Ctrl Pts',(-20.4066305862109,45.5642068873418,
-0.882680362066682));
#137636=CARTESIAN_POINT('Ctrl Pts',(-17.5313907462748,45.2779494941369,
-10.4814137884671));
#137637=CARTESIAN_POINT('Ctrl Pts',(-10.437172388379,44.9916921009321,-17.5577654910554));
#137638=CARTESIAN_POINT('Ctrl Pts',(-0.831219124102038,44.7054347077272,
-20.4087915191314));
#137639=CARTESIAN_POINT('Ctrl Pts',(8.97476936151339,44.4191773145224,-18.3483844360009));
#137640=CARTESIAN_POINT('Ctrl Pts',(16.6209543444934,44.1329199213175,-11.8723870043857));
#137641=CARTESIAN_POINT('Ctrl Pts',(20.2672598916495,43.8466625281126,-2.53926623022787));
#137642=CARTESIAN_POINT('Ctrl Pts',(19.0361923120353,43.5604051349078,7.40493610795193));
#137643=CARTESIAN_POINT('Ctrl Pts',(13.2240114830169,43.2741477417029,15.5671197336142));
#137644=CARTESIAN_POINT('Ctrl Pts',(4.22943507708361,42.987890348498,19.9830321881434));
#137645=CARTESIAN_POINT('Ctrl Pts',(-5.78296678215064,42.7016329552932,
19.5899717125928));
#137646=CARTESIAN_POINT('Ctrl Pts',(-14.4036814114852,42.4153755620883,
14.4825294165099));
#137647=CARTESIAN_POINT('Ctrl Pts',(-19.5581095759244,42.1291181688835,
5.88982566123751));
#137648=CARTESIAN_POINT('Ctrl Pts',(-20.0058236326838,41.8428607756786,
-4.12028121389707));
#137649=CARTESIAN_POINT('Ctrl Pts',(-15.6390799340972,41.5566033824737,
-13.1388308200752));
#137650=CARTESIAN_POINT('Ctrl Pts',(-7.50874763962948,41.2703459892688,
-18.9954838155809));
#137651=CARTESIAN_POINT('Ctrl Pts',(2.42858590458957,40.984088596064,-20.2808201759122));
#137652=CARTESIAN_POINT('Ctrl Pts',(11.7814734166139,40.6978312028591,-16.685520088904));
#137653=CARTESIAN_POINT('Ctrl Pts',(18.2991161968354,40.4115738096543,-9.07480263798868));
#137654=CARTESIAN_POINT('Ctrl Pts',(20.413025168965,40.1253164164494,0.71979160505406));
#137655=CARTESIAN_POINT('Ctrl Pts',(17.6144821901566,39.8390590232446,10.3411659727723));
#137656=CARTESIAN_POINT('Ctrl Pts',(10.5769645035621,39.5528016300397,17.4739096482189));
#137657=CARTESIAN_POINT('Ctrl Pts',(0.994070544738266,39.2665442368348,
20.4015077936632));
#137658=CARTESIAN_POINT('Ctrl Pts',(-8.82804928819338,38.98028684363,18.4194256770235));
#137659=CARTESIAN_POINT('Ctrl Pts',(-16.5256742167881,38.6940294504251,
12.0046569371488));
#137660=CARTESIAN_POINT('Ctrl Pts',(-20.2463491408741,38.4077720572203,
2.70093372355491));
#137661=CARTESIAN_POINT('Ctrl Pts',(-19.0946831682996,38.1215146640153,
-7.25277679199759));
#137662=CARTESIAN_POINT('Ctrl Pts',(-13.3478279589727,37.8352572708105,
-15.4610861611707));
#137663=CARTESIAN_POINT('Ctrl Pts',(-4.38878038575677,37.5489998776056,
-19.9486416396669));
#137664=CARTESIAN_POINT('Ctrl Pts',(5.62643953052426,37.2627424844008,-19.6355003646561));
#137665=CARTESIAN_POINT('Ctrl Pts',(14.2876409547905,36.9764850911959,-14.5970206822172));
#137666=CARTESIAN_POINT('Ctrl Pts',(19.5104813481329,36.690227697991,-6.04572687271288));
#137667=CARTESIAN_POINT('Ctrl Pts',(20.0380695575666,36.4039703047862,3.9604880769133));
#137668=CARTESIAN_POINT('Ctrl Pts',(15.7434398261144,36.1177129115813,13.0136005152982));
#137669=CARTESIAN_POINT('Ctrl Pts',(7.66010722209662,35.8314555183765,18.9349531897545));
#137670=CARTESIAN_POINT('Ctrl Pts',(-2.26665218927312,35.5451981251716,
20.2995564500129));
#137671=CARTESIAN_POINT('Ctrl Pts',(-11.6479344801856,35.2589407319667,
16.7790136177391));
#137672=CARTESIAN_POINT('Ctrl Pts',(-18.2261103378014,34.9726833387619,
9.2205553510574));
#137673=CARTESIAN_POINT('Ctrl Pts',(-20.4181179122233,34.686425945557,-0.556858317191475));
#137674=CARTESIAN_POINT('Ctrl Pts',(-17.6964550042702,34.4001685523521,
-10.2002568699848));
#137675=CARTESIAN_POINT('Ctrl Pts',(-10.7160763557452,34.1139111591473,
-17.3889460447585));
#137676=CARTESIAN_POINT('Ctrl Pts',(-1.15687174811203,33.8276537659424,
-20.3929142283091));
#137677=CARTESIAN_POINT('Ctrl Pts',(8.68079301217168,33.5413963727376,-18.4893144138117));
#137678=CARTESIAN_POINT('Ctrl Pts',(16.4292895459668,33.2551389795327,-12.1361210237995));
#137679=CARTESIAN_POINT('Ctrl Pts',(20.2242523341868,32.9688815863278,-2.86251131862187));
#137680=CARTESIAN_POINT('Ctrl Pts',(19.1517514114745,32.6826241931229,7.10031945815812));
#137681=CARTESIAN_POINT('Ctrl Pts',(13.4712084919399,32.3963667999181,15.3537367211865));
#137682=CARTESIAN_POINT('Ctrl Pts',(4.5469827934743,32.1101094067132,19.9136935582208));
#137683=CARTESIAN_POINT('Ctrl Pts',(-2.12916732578234,31.9192711445767,
19.7561558540843));
#137684=CARTESIAN_POINT('Ctrl Pts',(-5.24973680839221,31.8238520135084,
18.8888634120437));
#137685=CARTESIAN_POINT('Ctrl Pts',(19.4867027240924,54.7267360232649,-2.12615110206191));
#137686=CARTESIAN_POINT('Ctrl Pts',(19.8379571700673,54.6313168921966,1.09318310357887));
#137687=CARTESIAN_POINT('Ctrl Pts',(18.9140379238883,54.44047863006,7.70612425994348));
#137688=CARTESIAN_POINT('Ctrl Pts',(12.9718319877405,54.1542212368552,15.7745732453828));
#137689=CARTESIAN_POINT('Ctrl Pts',(3.90964917605172,53.8679638436503,20.0452911206329));
#137690=CARTESIAN_POINT('Ctrl Pts',(-6.09423650148351,53.5817064504454,
19.4928075528951));
#137691=CARTESIAN_POINT('Ctrl Pts',(-14.6311107593753,53.2954490572406,
14.248947630934));
#137692=CARTESIAN_POINT('Ctrl Pts',(-19.6471758144887,53.0091916640357,
5.57622772822074));
#137693=CARTESIAN_POINT('Ctrl Pts',(-19.9349879147208,52.7229342708309,
-4.4385221391144));
#137694=CARTESIAN_POINT('Ctrl Pts',(-15.4254416953498,52.436676877626,-13.3850814302411));
#137695=CARTESIAN_POINT('Ctrl Pts',(-7.2036931030962,52.1504194844211,-19.1105071746602));
#137696=CARTESIAN_POINT('Ctrl Pts',(2.75163124083226,51.8641620912162,-20.2369235556142));
#137697=CARTESIAN_POINT('Ctrl Pts',(12.0447744437628,51.5779046980115,-16.4932733762141));
#137698=CARTESIAN_POINT('Ctrl Pts',(18.4393054376054,51.2916473048065,-8.78046751178931));
#137699=CARTESIAN_POINT('Ctrl Pts',(20.3963673671325,51.0053899116017,1.04538104524849));
#137700=CARTESIAN_POINT('Ctrl Pts',(17.4449852495513,50.7191325183968,10.6196564766899));
#137701=CARTESIAN_POINT('Ctrl Pts',(10.2954187632331,50.4328751251919,17.638281308405));
#137702=CARTESIAN_POINT('Ctrl Pts',(0.668230566805185,50.1466177319871,
20.4122043003701));
#137703=CARTESIAN_POINT('Ctrl Pts',(-9.11976908927569,49.8603603387822,
18.2738727889235));
#137704=CARTESIAN_POINT('Ctrl Pts',(-16.7130707037703,49.5741029455773,
11.7378824151441));
#137705=CARTESIAN_POINT('Ctrl Pts',(-20.2843247944569,49.2878455523725,
2.37713758232903));
#137706=CARTESIAN_POINT('Ctrl Pts',(-18.9740990549969,49.0015881591676,
-7.55567208689501));
#137707=CARTESIAN_POINT('Ctrl Pts',(-13.0977029763934,48.7153307659628,
-15.6701880122362));
#137708=CARTESIAN_POINT('Ctrl Pts',(-4.06930782184213,48.429073372758,-20.0136290920622));
#137709=CARTESIAN_POINT('Ctrl Pts',(5.93837771313375,48.1428159795531,-19.5407340123286));
#137710=CARTESIAN_POINT('Ctrl Pts',(14.5169759394705,47.8565585863482,-14.3653063024121));
#137711=CARTESIAN_POINT('Ctrl Pts',(19.6020230543625,47.5703011931433,-5.73282720598057));
#137712=CARTESIAN_POINT('Ctrl Pts',(19.9697881591957,47.2840437999385,4.27927289044443));
#137713=CARTESIAN_POINT('Ctrl Pts',(15.5317675468937,46.9977864067336,13.2615539234367));
#137714=CARTESIAN_POINT('Ctrl Pts',(7.35598336662257,46.7115290135287,19.0524046856288));
#137715=CARTESIAN_POINT('Ctrl Pts',(-2.59003891118047,46.4252716203239,
20.2582406450635));
#137716=CARTESIAN_POINT('Ctrl Pts',(-11.9127610364253,46.139014227119,16.5888739848123));
#137717=CARTESIAN_POINT('Ctrl Pts',(-18.3686436946943,45.8527568339142,
8.92734811756499));
#137718=CARTESIAN_POINT('Ctrl Pts',(-20.404060556866,45.5664994407093,-0.882569196510804));
#137719=CARTESIAN_POINT('Ctrl Pts',(-17.5291828272122,45.2802420475044,
-10.4800937498209));
#137720=CARTESIAN_POINT('Ctrl Pts',(-10.4358579215344,44.9939846542997,
-17.5555542503337));
#137721=CARTESIAN_POINT('Ctrl Pts',(-0.83111443962059,44.7077272610947,
-20.4062212176367));
#137722=CARTESIAN_POINT('Ctrl Pts',(8.9736390710166,44.4214698678898,-18.3460736240208));
#137723=CARTESIAN_POINT('Ctrl Pts',(16.6188610866072,44.135212474685,-11.870891785326));
#137724=CARTESIAN_POINT('Ctrl Pts',(20.2647074147747,43.8489550814801,-2.53894643276308));
#137725=CARTESIAN_POINT('Ctrl Pts',(19.0337948769148,43.5626976882753,7.40400352366201));
#137726=CARTESIAN_POINT('Ctrl Pts',(13.222346039159,43.2764402950704,15.5651591966033));
#137727=CARTESIAN_POINT('Ctrl Pts',(4.22890241823948,42.9901829018655,19.9805155071603));
#137728=CARTESIAN_POINT('Ctrl Pts',(-5.78223847013127,42.7039255086607,
19.5875045339983));
#137729=CARTESIAN_POINT('Ctrl Pts',(-14.4018673989393,42.4176681154558,
14.4807054737756));
#137730=CARTESIAN_POINT('Ctrl Pts',(-19.555646410076,42.131410722251,5.88908389131514));
#137731=CARTESIAN_POINT('Ctrl Pts',(-20.0033040813258,41.8451533290461,
-4.11976230198829));
#137732=CARTESIAN_POINT('Ctrl Pts',(-15.6371103343542,41.5588959358412,
-13.1371761039464));
#137733=CARTESIAN_POINT('Ctrl Pts',(-7.50780198122223,41.2726385426363,
-18.993091507325));
#137734=CARTESIAN_POINT('Ctrl Pts',(2.42828004630419,40.9863811494315,-20.2782659912431));
#137735=CARTESIAN_POINT('Ctrl Pts',(11.7799896472929,40.7001237562266,-16.6834186995501));
#137736=CARTESIAN_POINT('Ctrl Pts',(18.2968115897414,40.4138663630218,-9.07365974921141));
#137737=CARTESIAN_POINT('Ctrl Pts',(20.4104543342806,40.1276089698169,0.719700953854232));
#137738=CARTESIAN_POINT('Ctrl Pts',(17.612263806483,39.8413515766121,10.3398635970617));
#137739=CARTESIAN_POINT('Ctrl Pts',(10.5756324311732,39.5550941834072,17.4717089683773));
#137740=CARTESIAN_POINT('Ctrl Pts',(0.993945350602907,39.2688367902023,
20.3989384094874));
#137741=CARTESIAN_POINT('Ctrl Pts',(-8.82693747575403,38.9825793969975,
18.4171059180458));
#137742=CARTESIAN_POINT('Ctrl Pts',(-16.5235929585668,38.6963220037926,
12.0031450598952));
#137743=CARTESIAN_POINT('Ctrl Pts',(-20.2437992975177,38.4100646105878,
2.70059356554118));
#137744=CARTESIAN_POINT('Ctrl Pts',(-19.092278366789,38.1238072173828,-7.25186337078843));
#137745=CARTESIAN_POINT('Ctrl Pts',(-13.3461469215555,37.837549824178,-15.4591389781227));
#137746=CARTESIAN_POINT('Ctrl Pts',(-4.3882276588244,37.5512924309731,-19.9461292898609));
#137747=CARTESIAN_POINT('Ctrl Pts',(5.6257309316927,37.2650350377683,-19.6330274521414));
#137748=CARTESIAN_POINT('Ctrl Pts',(14.2858415564729,36.9787776445634,-14.5951823203523));
#137749=CARTESIAN_POINT('Ctrl Pts',(19.5080241806478,36.6925202513585,-6.04496546844805));
#137750=CARTESIAN_POINT('Ctrl Pts',(20.0355459450848,36.4062628581537,3.95998928948713));
#137751=CARTESIAN_POINT('Ctrl Pts',(15.7414570832789,36.1200054649488,13.0119615708027));
#137752=CARTESIAN_POINT('Ctrl Pts',(7.6591425011568,35.833748071744,18.932568504747));
#137753=CARTESIAN_POINT('Ctrl Pts',(-2.2663667247242,35.5474906785391,20.296999905746));
#137754=CARTESIAN_POINT('Ctrl Pts',(-11.6464675295567,35.2612332853342,
16.7769004535961));
#137755=CARTESIAN_POINT('Ctrl Pts',(-18.223814923779,34.9749758921294,9.21939410631215));
#137756=CARTESIAN_POINT('Ctrl Pts',(-20.4155464388465,34.6887184989245,
-0.556788186472455));
#137757=CARTESIAN_POINT('Ctrl Pts',(-17.6942262915047,34.4024611057196,
-10.1989722394641));
#137758=CARTESIAN_POINT('Ctrl Pts',(-10.7147267741649,34.1162037125148,
-17.3867560673581));
#137759=CARTESIAN_POINT('Ctrl Pts',(-1.15672602937646,33.8299463193099,
-20.3903459223338));
#137760=CARTESIAN_POINT('Ctrl Pts',(8.67969970295505,33.5436889261051,-18.4869858611114));
#137761=CARTESIAN_POINT('Ctrl Pts',(16.4272205108975,33.2574315329002,-12.134592573653));
#137762=CARTESIAN_POINT('Ctrl Pts',(20.2217051056165,32.9711741396953,-2.86215084363134));
#137763=CARTESIAN_POINT('Ctrl Pts',(19.1493397581574,32.6849167464904,7.09942530190823));
#137764=CARTESIAN_POINT('Ctrl Pts',(13.4695112400335,32.3986593532856,15.3518029282142));
#137765=CARTESIAN_POINT('Ctrl Pts',(4.54641158465985,32.1124019600807,19.9111858863013));
#137766=CARTESIAN_POINT('Ctrl Pts',(-2.12890154724792,31.9215636979442,
19.7536673096795));
#137767=CARTESIAN_POINT('Ctrl Pts',(-5.24907570922655,31.8261445668759,
18.8864847381601));
#137768=CARTESIAN_POINT('Ctrl Pts',(19.4842484552599,54.7290285766324,-2.12588332220932));
#137769=CARTESIAN_POINT('Ctrl Pts',(19.8354583979083,54.6336094455641,1.09304299939541));
#137770=CARTESIAN_POINT('Ctrl Pts',(18.911655612618,54.4427711834275,7.70515508969184));
#137771=CARTESIAN_POINT('Ctrl Pts',(12.9701980791939,54.1565137902227,15.7725856432709));
#137772=CARTESIAN_POINT('Ctrl Pts',(3.90915673857621,53.8702563970178,20.042766622177));
#137773=CARTESIAN_POINT('Ctrl Pts',(-6.09346889584789,53.5839990038129,
19.4903521308955));
#137774=CARTESIAN_POINT('Ctrl Pts',(-14.6292678697472,53.2977416106081,
14.2471529655649));
#137775=CARTESIAN_POINT('Ctrl Pts',(-19.6447011210637,53.0114842174032,
5.57552532151993));
#137776=CARTESIAN_POINT('Ctrl Pts',(-19.932476967658,52.7252268241984,-4.43796305559608));
#137777=CARTESIAN_POINT('Ctrl Pts',(-15.4234987569977,52.4389694309935,
-13.3833954996328));
#137778=CARTESIAN_POINT('Ctrl Pts',(-7.20278574910955,52.1527120377887,
-19.1081000716486));
#137779=CARTESIAN_POINT('Ctrl Pts',(2.7512846542039,51.8664546445838,-20.2343745810451));
#137780=CARTESIAN_POINT('Ctrl Pts',(12.0432573230443,51.5801972513789,-16.4911959355728));
#137781=CARTESIAN_POINT('Ctrl Pts',(18.4369828824295,51.293939858174,-8.77936155324705));
#137782=CARTESIAN_POINT('Ctrl Pts',(20.3937983068062,51.0076824649692,1.04524937278667));
#137783=CARTESIAN_POINT('Ctrl Pts',(17.442787935738,50.7214250717643,10.6183188590008));
#137784=CARTESIAN_POINT('Ctrl Pts',(10.2941219856521,50.4351676785594,17.6360596477387));
#137785=CARTESIAN_POINT('Ctrl Pts',(0.668146398647312,50.1489102853546,
20.4096332452217));
#137786=CARTESIAN_POINT('Ctrl Pts',(-9.11862039271476,49.8626528921497,
18.2715710711487));
#137787=CARTESIAN_POINT('Ctrl Pts',(-16.7109655795463,49.5763954989448,
11.7364039495027));
#137788=CARTESIAN_POINT('Ctrl Pts',(-20.2817698466404,49.29013810574,2.37683816578823));
#137789=CARTESIAN_POINT('Ctrl Pts',(-18.9717091389687,49.0038807125351,
-7.55472039892717));
#137790=CARTESIAN_POINT('Ctrl Pts',(-13.0960532321718,48.7176233193303,
-15.6682142461347));
#137791=CARTESIAN_POINT('Ctrl Pts',(-4.06879526501619,48.4313659261255,
-20.0111082402));
#137792=CARTESIAN_POINT('Ctrl Pts',(5.93762973432133,48.1451085329206,-19.5382727247972));
#137793=CARTESIAN_POINT('Ctrl Pts',(14.5151474282259,47.8588511397157,-14.3634968949836));
#137794=CARTESIAN_POINT('Ctrl Pts',(19.5995540470623,47.5725937465108,-5.73210511764381));
#137795=CARTESIAN_POINT('Ctrl Pts',(19.9672728293946,47.286336353306,4.27873388709882));
#137796=CARTESIAN_POINT('Ctrl Pts',(15.5298112157868,47.0000789601011,13.2598835410808));
#137797=CARTESIAN_POINT('Ctrl Pts',(7.35505683079602,46.7138215668962,19.0500049064771));
#137798=CARTESIAN_POINT('Ctrl Pts',(-2.58971267827268,46.4275641736914,
20.2556889827221));
#137799=CARTESIAN_POINT('Ctrl Pts',(-11.9112605436505,46.1413067804865,
16.5867845040042));
#137800=CARTESIAN_POINT('Ctrl Pts',(-18.3663300398612,45.8550493872817,
8.92622365772668));
#137801=CARTESIAN_POINT('Ctrl Pts',(-20.401490527521,45.5687919940768,-0.882458030954929));
#137802=CARTESIAN_POINT('Ctrl Pts',(-17.5269749081496,45.2825346008719,
-10.4787737111747));
#137803=CARTESIAN_POINT('Ctrl Pts',(-10.4345434546898,44.9962772076671,
-17.5533430096121));
#137804=CARTESIAN_POINT('Ctrl Pts',(-0.831009755139143,44.7100198144622,
-20.4036509161419));
#137805=CARTESIAN_POINT('Ctrl Pts',(8.97250878051982,44.4237624212574,-18.3437628120407));
#137806=CARTESIAN_POINT('Ctrl Pts',(16.616767828721,44.1375050280525,-11.8693965662664));
#137807=CARTESIAN_POINT('Ctrl Pts',(20.2621549379,43.8512476348476,-2.5386266352983));
#137808=CARTESIAN_POINT('Ctrl Pts',(19.0313974417944,43.5649902416428,7.40307093937211));
#137809=CARTESIAN_POINT('Ctrl Pts',(13.2206805953012,43.2787328484379,15.5631986595924));
#137810=CARTESIAN_POINT('Ctrl Pts',(4.22836975939536,42.992475455233,19.9779988261773));
#137811=CARTESIAN_POINT('Ctrl Pts',(-5.7815101581119,42.7062180620282,19.5850373554038));
#137812=CARTESIAN_POINT('Ctrl Pts',(-14.4000533863935,42.4199606688233,
14.4788815310413));
#137813=CARTESIAN_POINT('Ctrl Pts',(-19.5531832442276,42.1337032756185,
5.88834212139276));
#137814=CARTESIAN_POINT('Ctrl Pts',(-20.0007845299679,41.8474458824136,
-4.11924339007953));
#137815=CARTESIAN_POINT('Ctrl Pts',(-15.6351407346112,41.5611884892087,
-13.1355213878175));
#137816=CARTESIAN_POINT('Ctrl Pts',(-7.50685632281498,41.2749310960039,
-18.990699199069));
#137817=CARTESIAN_POINT('Ctrl Pts',(2.42797418801882,40.988673702799,-20.275711806574));
#137818=CARTESIAN_POINT('Ctrl Pts',(11.778505877972,40.7024163095941,-16.6813173101961));
#137819=CARTESIAN_POINT('Ctrl Pts',(18.2945069826475,40.4161589163894,-9.07251686043413));
#137820=CARTESIAN_POINT('Ctrl Pts',(20.4078834995962,40.1299015231844,0.719610302654397));
#137821=CARTESIAN_POINT('Ctrl Pts',(17.6100454228095,39.8436441299796,10.3385612213511));
#137822=CARTESIAN_POINT('Ctrl Pts',(10.5743003587843,39.5573867367747,17.4695082885356));
#137823=CARTESIAN_POINT('Ctrl Pts',(0.993820156467551,39.2711293435698,
20.3963690253115));
#137824=CARTESIAN_POINT('Ctrl Pts',(-8.82582566331469,38.984871950365,18.4147861590682));
#137825=CARTESIAN_POINT('Ctrl Pts',(-16.5215117003454,38.6986145571601,
12.0016331826417));
#137826=CARTESIAN_POINT('Ctrl Pts',(-20.2412494541613,38.4123571639553,
2.70025340752747));
#137827=CARTESIAN_POINT('Ctrl Pts',(-19.0898735652784,38.1260997707503,
-7.25094994957927));
#137828=CARTESIAN_POINT('Ctrl Pts',(-13.3444658841383,37.8398423775456,
-15.4571917950747));
#137829=CARTESIAN_POINT('Ctrl Pts',(-4.38767493189203,37.5535849843406,
-19.9436169400549));
#137830=CARTESIAN_POINT('Ctrl Pts',(5.62502233286113,37.2673275911359,-19.6305545396266));
#137831=CARTESIAN_POINT('Ctrl Pts',(14.2840421581553,36.9810701979309,-14.5933439584875));
#137832=CARTESIAN_POINT('Ctrl Pts',(19.5055670131628,36.694812804726,-6.04420406418323));
#137833=CARTESIAN_POINT('Ctrl Pts',(20.033022332603,36.4085554115212,3.95949050206097));
#137834=CARTESIAN_POINT('Ctrl Pts',(15.7394743404435,36.1222980183163,13.0103226263072));
#137835=CARTESIAN_POINT('Ctrl Pts',(7.65817778021698,35.8360406251115,18.9301838197395));
#137836=CARTESIAN_POINT('Ctrl Pts',(-2.26608126017527,35.5497832319066,
20.2944433614791));
#137837=CARTESIAN_POINT('Ctrl Pts',(-11.6450005789278,35.2635258387017,
16.7747872894531));
#137838=CARTESIAN_POINT('Ctrl Pts',(-18.2215195097566,34.9772684454969,
9.2182328615669));
#137839=CARTESIAN_POINT('Ctrl Pts',(-20.4129749654698,34.691011052292,-0.556718055753438));
#137840=CARTESIAN_POINT('Ctrl Pts',(-17.6919975787392,34.4047536590871,
-10.1976876089435));
#137841=CARTESIAN_POINT('Ctrl Pts',(-10.7133771925845,34.1184962658823,
-17.3845660899578));
#137842=CARTESIAN_POINT('Ctrl Pts',(-1.15658031064088,33.8322388726774,
-20.3877776163586));
#137843=CARTESIAN_POINT('Ctrl Pts',(8.67860639373843,33.5459814794727,-18.4846573084111));
#137844=CARTESIAN_POINT('Ctrl Pts',(16.4251514758282,33.2597240862677,-12.1330641235064));
#137845=CARTESIAN_POINT('Ctrl Pts',(20.2191578770462,32.9734666930628,-2.86179036864081));
#137846=CARTESIAN_POINT('Ctrl Pts',(19.1469281048403,32.6872092998579,7.09853114565834));
#137847=CARTESIAN_POINT('Ctrl Pts',(13.4678139881271,32.4009519066531,15.3498691352418));
#137848=CARTESIAN_POINT('Ctrl Pts',(4.5458403758454,32.1146945134482,19.9086782143819));
#137849=CARTESIAN_POINT('Ctrl Pts',(-2.12863576871351,31.9238562513117,
19.7511787652746));
#137850=CARTESIAN_POINT('Ctrl Pts',(-5.24841461006088,31.8284371202434,
18.8841060642764));
#137851=CARTESIAN_POINT('',(20.0016642009912,50.1297859799129,1.35238544669105E-6));
#137852=CARTESIAN_POINT('',(-19.9984301424203,51.9442948401607,4.78459865691222E-8));
#137853=CARTESIAN_POINT('Ctrl Pts',(20.001443467755,50.129785984182,7.06016918322269E-7));
#137854=CARTESIAN_POINT('Ctrl Pts',(19.9988951156028,50.2153564304329,-2.96206194508905));
#137855=CARTESIAN_POINT('Ctrl Pts',(18.5885934826203,50.3963327207563,-9.22969445420261));
#137856=CARTESIAN_POINT('Ctrl Pts',(12.2891133792828,50.6727281421481,-16.8278540621266));
#137857=CARTESIAN_POINT('Ctrl Pts',(2.80745052192426,50.958985535353,-20.6474474983464));
#137858=CARTESIAN_POINT('Ctrl Pts',(-7.34982640903987,51.2452429285578,
-19.4981807784869));
#137859=CARTESIAN_POINT('Ctrl Pts',(-15.7383604648369,51.5315003217627,
-13.6566096599856));
#137860=CARTESIAN_POINT('Ctrl Pts',(-19.4836566842974,51.7645176198681,
-6.22625795638994));
#137861=CARTESIAN_POINT('Ctrl Pts',(-19.9988817216808,51.9021157869051,
-1.46086560837442));
#137862=CARTESIAN_POINT('Ctrl Pts',(-19.9986470298583,51.9442876095601,
-1.83304645713558E-7));
#137863=CARTESIAN_POINT('Origin',(-19.0448871676246,52.0644481602959,-1.20728771209554E-5));
#137864=CARTESIAN_POINT('Origin',(19.0475572953928,50.24995567757,8.91624360931538E-6));
#137865=CARTESIAN_POINT('Ctrl Pts',(19.8820073422415,53.8215330560096,-2.16928191600353));
#137866=CARTESIAN_POINT('Ctrl Pts',(20.2403878254276,53.7261139249413,1.11536418990511));
#137867=CARTESIAN_POINT('Ctrl Pts',(19.297725880953,53.5352756628048,7.86244684352931));
#137868=CARTESIAN_POINT('Ctrl Pts',(13.2349771445635,53.2490182695999,16.0945758548634));
#137869=CARTESIAN_POINT('Ctrl Pts',(3.98895985895179,52.962760876395,20.4519269391221));
#137870=CARTESIAN_POINT('Ctrl Pts',(-6.21786348557973,52.6765034831902,
19.8882367935615));
#137871=CARTESIAN_POINT('Ctrl Pts',(-14.9279158248926,52.3902460899852,
14.5379999991177));
#137872=CARTESIAN_POINT('Ctrl Pts',(-20.0457362022052,52.1039886967804,
5.68934654189443));
#137873=CARTESIAN_POINT('Ctrl Pts',(-20.3393868297766,51.8177313035757,
-4.52856154204359));
#137874=CARTESIAN_POINT('Ctrl Pts',(-15.738360463205,51.5314739103708,-13.6566096586577));
#137875=CARTESIAN_POINT('Ctrl Pts',(-7.34982640827541,51.2452165171659,
-19.4981807764168));
#137876=CARTESIAN_POINT('Ctrl Pts',(2.8074505216321,50.9589591239611,-20.647447496225));
#137877=CARTESIAN_POINT('Ctrl Pts',(12.289113378007,50.6727017307561,-16.8278540603677));
#137878=CARTESIAN_POINT('Ctrl Pts',(18.8133631056607,50.3864443375512,-8.95858708287551));
#137879=CARTESIAN_POINT('Ctrl Pts',(20.8101257724496,50.1001869443464,1.06658752638748));
#137880=CARTESIAN_POINT('Ctrl Pts',(17.7988722505177,49.8139295511415,10.8350856292022));
#137881=CARTESIAN_POINT('Ctrl Pts',(10.504270465743,49.5276721579368,17.9960894912079));
#137882=CARTESIAN_POINT('Ctrl Pts',(0.681786216631991,49.2414147647318,
20.8262839720348));
#137883=CARTESIAN_POINT('Ctrl Pts',(-9.30477169525533,48.9551573715269,
18.6445745088647));
#137884=CARTESIAN_POINT('Ctrl Pts',(-17.0521101688956,48.668899978322,11.9759957724471));
#137885=CARTESIAN_POINT('Ctrl Pts',(-20.6958103168155,48.3826425851171,
2.42535992689633));
#137886=CARTESIAN_POINT('Ctrl Pts',(-19.3590054859495,48.0963851919122,
-7.70894559768887));
#137887=CARTESIAN_POINT('Ctrl Pts',(-13.3634015000341,47.8101277987074,
-15.9880716768424));
#137888=CARTESIAN_POINT('Ctrl Pts',(-4.15185734082657,47.5238704055025,
-20.4196233119662));
#137889=CARTESIAN_POINT('Ctrl Pts',(6.0588429728853,47.2376130122978,-19.9371351360446));
#137890=CARTESIAN_POINT('Ctrl Pts',(14.8114656741817,46.951355619093,-14.6567192839915));
#137891=CARTESIAN_POINT('Ctrl Pts',(19.9996674806638,46.6650982258881,-5.84912269135414));
#137892=CARTESIAN_POINT('Ctrl Pts',(20.3748930268872,46.3788408326832,4.3660817371023));
#137893=CARTESIAN_POINT('Ctrl Pts',(15.8468432295671,46.0925834394783,13.5305763088875));
#137894=CARTESIAN_POINT('Ctrl Pts',(7.50520601459065,45.8063260462734,19.4388996157627));
#137895=CARTESIAN_POINT('Ctrl Pts',(-2.64258014807621,45.5200686530685,
20.6691970273125));
#137896=CARTESIAN_POINT('Ctrl Pts',(-12.1544219616705,45.2338112598637,
16.9253940093212));
#137897=CARTESIAN_POINT('Ctrl Pts',(-18.7412679265736,44.9475538666588,
9.10844729343867));
#137898=CARTESIAN_POINT('Ctrl Pts',(-20.8179750253804,44.661296473454,-0.900472895575172));
#137899=CARTESIAN_POINT('Ctrl Pts',(-17.8847778507221,44.3750390802491,
-10.692691748261));
#137900=CARTESIAN_POINT('Ctrl Pts',(-10.6475585569568,44.0887816870443,
-17.9116842415555));
#137901=CARTESIAN_POINT('Ctrl Pts',(-0.847974333296726,43.8025242938394,
-20.8201795170714));
#137902=CARTESIAN_POINT('Ctrl Pts',(9.15567729994502,43.5162669006343,-18.7182400019949));
#137903=CARTESIAN_POINT('Ctrl Pts',(16.955989426077,43.2300095074298,-12.1117033556711));
#137904=CARTESIAN_POINT('Ctrl Pts',(20.675794981184,42.9437521142248,-2.59045121341078));
#137905=CARTESIAN_POINT('Ctrl Pts',(19.4199122905705,42.65749472102,7.55420030311355));
#137906=CARTESIAN_POINT('Ctrl Pts',(13.4905730578967,42.3712373278151,15.8809122585121));
#137907=CARTESIAN_POINT('Ctrl Pts',(4.3146894551857,42.0849799346102,20.3858379886214));
#137908=CARTESIAN_POINT('Ctrl Pts',(-5.8995363068299,41.7987225414053,19.984854439235));
#137909=CARTESIAN_POINT('Ctrl Pts',(-14.6940220547949,41.5124651482005,
14.7744594299154));
#137910=CARTESIAN_POINT('Ctrl Pts',(-19.9523500450082,41.2262077549958,
6.00854918216333));
#137911=CARTESIAN_POINT('Ctrl Pts',(-20.4090888492292,40.9399503617909,
-4.20333533485989));
#137912=CARTESIAN_POINT('Ctrl Pts',(-15.954322988919,40.653692968586,-13.4036753749954));
#137913=CARTESIAN_POINT('Ctrl Pts',(-7.66010440446343,40.3674355753811,
-19.3783832170213));
#137914=CARTESIAN_POINT('Ctrl Pts',(2.47753986113218,40.0811781821761,-20.6896286054035));
#137915=CARTESIAN_POINT('Ctrl Pts',(12.0189571871302,39.7949207889713,-17.0218566474664));
#137916=CARTESIAN_POINT('Ctrl Pts',(18.6679786436507,39.5086633957665,-9.25772698632373));
#137917=CARTESIAN_POINT('Ctrl Pts',(20.8244985062417,39.2224060025616,0.734300726138447));
#137918=CARTESIAN_POINT('Ctrl Pts',(17.9695442013574,38.9361486093567,10.549616902457));
#137919=CARTESIAN_POINT('Ctrl Pts',(10.7901685165152,38.6498912161519,17.8261380836766));
#137920=CARTESIAN_POINT('Ctrl Pts',(1.01410841375312,38.363633822947,20.8127489706985));
#137921=CARTESIAN_POINT('Ctrl Pts',(-9.0059997326861,38.0773764297421,18.7907132491158));
#137922=CARTESIAN_POINT('Ctrl Pts',(-16.858788699548,37.7911190365373,12.2466395052348));
#137923=CARTESIAN_POINT('Ctrl Pts',(-20.6544627242217,37.5048616433324,
2.75537750167175));
#137924=CARTESIAN_POINT('Ctrl Pts',(-19.4795821699153,37.2186042501276,
-7.39897385227756));
#137925=CARTESIAN_POINT('Ctrl Pts',(-13.6168853510173,36.9323468569227,
-15.7727413258513));
#137926=CARTESIAN_POINT('Ctrl Pts',(-4.47724674960522,36.6460894637178,
-20.3507542163995));
#137927=CARTESIAN_POINT('Ctrl Pts',(5.73985387412765,36.3598320705131,-20.0313008301573));
#137928=CARTESIAN_POINT('Ctrl Pts',(14.5756425252114,36.0735746773082,-14.8912585408712));
#137929=CARTESIAN_POINT('Ctrl Pts',(19.9037617563669,35.7873172841033,-6.16759295537693));
#137930=CARTESIAN_POINT('Ctrl Pts',(20.4419847678835,35.5010598908983,4.04032118508487));
#137931=CARTESIAN_POINT('Ctrl Pts',(16.0607865040356,35.2148024976936,13.2759207539377));
#137932=CARTESIAN_POINT('Ctrl Pts',(7.81451500144424,34.9285451044886,19.3166324517136));
#137933=CARTESIAN_POINT('Ctrl Pts',(-2.31234198488569,34.6422877112838,
20.7087425538479));
#137934=CARTESIAN_POINT('Ctrl Pts',(-11.8827264534111,34.3560303180789,
17.1172347620841));
#137935=CARTESIAN_POINT('Ctrl Pts',(-18.5935011783119,34.0697729248741,
9.40641769360994));
#137936=CARTESIAN_POINT('Ctrl Pts',(-20.8296939031951,33.7835155316692,
-0.568083127703459));
#137937=CARTESIAN_POINT('Ctrl Pts',(-18.0531693789915,33.4972581384642,
-10.4058674407786));
#137938=CARTESIAN_POINT('Ctrl Pts',(-10.9320844899413,33.2110007452596,
-17.7394618335366));
#137939=CARTESIAN_POINT('Ctrl Pts',(-1.18019128621833,32.9247433520547,
-20.8039821856129));
#137940=CARTESIAN_POINT('Ctrl Pts',(8.85577519713934,32.6384859588497,-18.8620107523004));
#137941=CARTESIAN_POINT('Ctrl Pts',(16.7604610798251,32.3522285656449,-12.3807535813086));
#137942=CARTESIAN_POINT('Ctrl Pts',(20.6319206736321,32.06597117244,-2.92021204692963));
#137943=CARTESIAN_POINT('Ctrl Pts',(19.5378004206476,31.7797137792352,7.24344331119244));
#137944=CARTESIAN_POINT('Ctrl Pts',(13.742753597438,31.4934563860303,15.6632281323224));
#137945=CARTESIAN_POINT('Ctrl Pts',(4.63863664597749,31.2071989928254,20.3151013930604));
#137946=CARTESIAN_POINT('Ctrl Pts',(-2.17208338632856,31.0163607306889,
20.1543888610565));
#137947=CARTESIAN_POINT('Ctrl Pts',(-5.35555774973654,30.9209415996206,
19.2696134153566));
#137948=CARTESIAN_POINT('Ctrl Pts',(19.8820149188146,54.1584535878317,-2.16928274266668));
#137949=CARTESIAN_POINT('Ctrl Pts',(20.2404235070443,54.0630344567633,1.11562095294549));
#137950=CARTESIAN_POINT('Ctrl Pts',(19.2977509260815,53.8721961946268,7.86230338985396));
#137951=CARTESIAN_POINT('Ctrl Pts',(13.234999170262,53.5859388014219,16.094673046966));
#137952=CARTESIAN_POINT('Ctrl Pts',(3.98896492287237,53.299681408217,20.4519217957982));
#137953=CARTESIAN_POINT('Ctrl Pts',(-6.21787241580457,53.0134240150122,
19.8882850390253));
#137954=CARTESIAN_POINT('Ctrl Pts',(-14.927938691433,52.7271666218073,14.5380129381134));
#137955=CARTESIAN_POINT('Ctrl Pts',(-20.0457664530224,52.4409092286025,
5.68935972658577));
#137956=CARTESIAN_POINT('Ctrl Pts',(-20.3394177116235,52.1546518353976,
-4.52857069545997));
#137957=CARTESIAN_POINT('Ctrl Pts',(-15.7383842798337,51.8683944421929,
-13.6566292015983));
#137958=CARTESIAN_POINT('Ctrl Pts',(-7.34983756092201,51.5821370489879,
-19.4982108990708));
#137959=CARTESIAN_POINT('Ctrl Pts',(2.80745478354848,51.2958796557829,-20.6474784926351));
#137960=CARTESIAN_POINT('Ctrl Pts',(12.2891319953722,51.0096222625781,-16.8278797047252));
#137961=CARTESIAN_POINT('Ctrl Pts',(18.8133916149594,50.7233648693732,-8.958600584432));
#137962=CARTESIAN_POINT('Ctrl Pts',(20.8101573044006,50.4371074761684,1.06658910584369));
#137963=CARTESIAN_POINT('Ctrl Pts',(17.798899221105,50.1508500829636,10.8351020657087));
#137964=CARTESIAN_POINT('Ctrl Pts',(10.5042863822917,49.8645926897586,17.9961167508775));
#137965=CARTESIAN_POINT('Ctrl Pts',(0.681787249847941,49.5783352965538,
20.8263155341131));
#137966=CARTESIAN_POINT('Ctrl Pts',(-9.30478579455483,49.2920779033489,
18.6446027580855));
#137967=CARTESIAN_POINT('Ctrl Pts',(-17.0521360074051,49.005820510144,11.9760139204788));
#137968=CARTESIAN_POINT('Ctrl Pts',(-20.6958416765602,48.7195631169393,
2.42536360138194));
#137969=CARTESIAN_POINT('Ctrl Pts',(-19.3590348200509,48.4333057237343,
-7.70895727852321));
#137970=CARTESIAN_POINT('Ctrl Pts',(-13.3634217491919,48.1470483305295,
-15.988095903227));
#137971=CARTESIAN_POINT('Ctrl Pts',(-4.15186363200707,47.8607909373247,
-20.4196542531228));
#137972=CARTESIAN_POINT('Ctrl Pts',(6.05885215366385,47.5745335441199,-19.9371653462133));
#137973=CARTESIAN_POINT('Ctrl Pts',(14.8114881175434,47.2882761509148,-14.6567414928515));
#137974=CARTESIAN_POINT('Ctrl Pts',(19.9996977855487,47.00201875771,-5.84913155436038));
#137975=CARTESIAN_POINT('Ctrl Pts',(20.3749239003401,46.7157613645052,4.36608835289723));
#137976=CARTESIAN_POINT('Ctrl Pts',(15.8468672418041,46.4295039713003,13.530596811354));
#137977=CARTESIAN_POINT('Ctrl Pts',(7.50521738700001,46.1432465780954,19.4389290709343));
#137978=CARTESIAN_POINT('Ctrl Pts',(-2.64258415229716,45.8569891848905,
20.6692283467145));
#137979=CARTESIAN_POINT('Ctrl Pts',(-12.1544403788946,45.5707317916858,
16.9254196558537));
#137980=CARTESIAN_POINT('Ctrl Pts',(-18.741296324644,45.2844743984808,9.10846109519034));
#137981=CARTESIAN_POINT('Ctrl Pts',(-20.8180065702217,44.998217005276,-0.900474260034143));
#137982=CARTESIAN_POINT('Ctrl Pts',(-17.8848049509794,44.7119596120711,
-10.69270795057));
#137983=CARTESIAN_POINT('Ctrl Pts',(-10.6475746908768,44.4257022188663,
-17.9117113825831));
#137984=CARTESIAN_POINT('Ctrl Pts',(-0.847975618206307,44.1394448256614,
-20.8202110652533));
#137985=CARTESIAN_POINT('Ctrl Pts',(9.155691173263,43.8531874324567,-18.7182683651719));
#137986=CARTESIAN_POINT('Ctrl Pts',(16.9560151189695,43.5669300392518,-12.1117217081651));
#137987=CARTESIAN_POINT('Ctrl Pts',(20.675826310584,43.2806726460468,-2.59045513864232));
#137988=CARTESIAN_POINT('Ctrl Pts',(19.41994171697,42.9944152528419,7.55421174976238));
#137989=CARTESIAN_POINT('Ctrl Pts',(13.4905934997498,42.708157859637,15.8809363223732));
#137990=CARTESIAN_POINT('Ctrl Pts',(4.31469599310276,42.4219004664322,20.3858688786586));
#137991=CARTESIAN_POINT('Ctrl Pts',(-5.89954524621693,42.1356430732273,
19.984884721674));
#137992=CARTESIAN_POINT('Ctrl Pts',(-14.6940443201974,41.8493856800224,
14.7744818172021));
#137993=CARTESIAN_POINT('Ctrl Pts',(-19.9523802781942,41.5631282868177,
6.00855828673428));
#137994=CARTESIAN_POINT('Ctrl Pts',(-20.4091197744978,41.2768708936128,
-4.20334170404547));
#137995=CARTESIAN_POINT('Ctrl Pts',(-15.954347164017,40.990613500408,-13.4036956851751));
#137996=CARTESIAN_POINT('Ctrl Pts',(-7.66011601158553,40.7043561072031,
-19.378412580493));
#137997=CARTESIAN_POINT('Ctrl Pts',(2.47754361527269,40.4180987139982,-20.6896599557654));
#137998=CARTESIAN_POINT('Ctrl Pts',(12.0189753990885,40.1318413207933,-17.0218824401657));
#137999=CARTESIAN_POINT('Ctrl Pts',(18.6680069306684,39.8455839275884,-9.25774101427447));
#138000=CARTESIAN_POINT('Ctrl Pts',(20.8245300609672,39.5593265343835,0.734301838801768));
#138001=CARTESIAN_POINT('Ctrl Pts',(17.9695714300597,39.2730691411787,10.5496328879694));
#138002=CARTESIAN_POINT('Ctrl Pts',(10.7901848665254,38.9868117479739,17.8261650950784));
#138003=CARTESIAN_POINT('Ctrl Pts',(1.01410995040526,38.700554354769,20.8127805076218));
#138004=CARTESIAN_POINT('Ctrl Pts',(-9.0060133792115,38.4142969615641,18.7907417221076));
#138005=CARTESIAN_POINT('Ctrl Pts',(-16.8588142451369,38.1280395683593,
12.246658062197));
#138006=CARTESIAN_POINT('Ctrl Pts',(-20.6544940213346,37.8417821751543,
2.75538167680402));
#138007=CARTESIAN_POINT('Ctrl Pts',(-19.4796116866574,37.5555247819497,
-7.39898506370244));
#138008=CARTESIAN_POINT('Ctrl Pts',(-13.6169059844132,37.2692673887447,
-15.7727652258321));
#138009=CARTESIAN_POINT('Ctrl Pts',(-4.47725353355025,36.9830099955399,
-20.3507850532197));
#138010=CARTESIAN_POINT('Ctrl Pts',(5.73986257097495,36.696752602335,-20.0313311830861));
#138011=CARTESIAN_POINT('Ctrl Pts',(14.575664612388,36.4104952091301,-14.8912811049193));
#138012=CARTESIAN_POINT('Ctrl Pts',(19.9037919136367,36.1242378159252,-6.16760230138179));
#138013=CARTESIAN_POINT('Ctrl Pts',(20.4420157475634,35.8379804227204,4.0403273081359));
#138014=CARTESIAN_POINT('Ctrl Pts',(16.0608108313621,35.5517230295156,13.2759408687903));
#138015=CARTESIAN_POINT('Ctrl Pts',(7.81452686064895,35.2654656363106,19.3166617250905));
#138016=CARTESIAN_POINT('Ctrl Pts',(-2.31234552477385,34.9792082431057,
20.7087739262532));
#138017=CARTESIAN_POINT('Ctrl Pts',(-11.8827443871097,34.6929508499009,
17.1172607130878));
#138018=CARTESIAN_POINT('Ctrl Pts',(-18.5935294955449,34.4066934566961,
9.40643191941978));
#138019=CARTESIAN_POINT('Ctrl Pts',(-20.829725180847,34.1204360634912,-0.568083933836249));
#138020=CARTESIAN_POINT('Ctrl Pts',(-18.0531973019272,33.8341786702863,
-10.4058833173485));
#138021=CARTESIAN_POINT('Ctrl Pts',(-10.9320999246814,33.5479212770814,
-17.7394884967534));
#138022=CARTESIAN_POINT('Ctrl Pts',(-1.18019532574148,33.2616638838766,
-20.8040141411406));
#138023=CARTESIAN_POINT('Ctrl Pts',(8.85579309973735,32.9754064906718,-18.8620384731412));
#138024=CARTESIAN_POINT('Ctrl Pts',(16.7604775459598,32.6891490974668,-12.3807740547718));
#138025=CARTESIAN_POINT('Ctrl Pts',(20.6319697281959,32.402891704262,-2.92021305858762));
#138026=CARTESIAN_POINT('Ctrl Pts',(19.5377945261951,32.1166343110571,7.24344747682581));
#138027=CARTESIAN_POINT('Ctrl Pts',(13.7428459491217,31.8303769178523,15.6632655836602));
#138028=CARTESIAN_POINT('Ctrl Pts',(4.63849103036834,31.5441195246474,20.3151029128672));
#138029=CARTESIAN_POINT('Ctrl Pts',(-2.17183577163111,31.3532812625108,
20.1544655904398));
#138030=CARTESIAN_POINT('Ctrl Pts',(-5.3555597906157,31.2578621314426,19.2696207585604));
#138031=CARTESIAN_POINT('Ctrl Pts',(19.7370445582246,54.4928895891367,-2.15346534675834));
#138032=CARTESIAN_POINT('Ctrl Pts',(20.0928384597884,54.3974704580684,1.10747409639651));
#138033=CARTESIAN_POINT('Ctrl Pts',(19.157039898647,54.2066321959318,7.80498215813723));
#138034=CARTESIAN_POINT('Ctrl Pts',(13.1384949290406,53.9203748027269,15.9773138545727));
#138035=CARTESIAN_POINT('Ctrl Pts',(3.95987908533565,53.6341174095221,20.3027965598676));
#138036=CARTESIAN_POINT('Ctrl Pts',(-6.17253428213825,53.3478600163172,
19.7432670130912));
#138037=CARTESIAN_POINT('Ctrl Pts',(-14.8190903170798,53.0616026231123,
14.432008188198));
#138038=CARTESIAN_POINT('Ctrl Pts',(-19.8996010104301,52.7753452299075,
5.64787504715349));
#138039=CARTESIAN_POINT('Ctrl Pts',(-20.1911110764478,52.4890878367026,
-4.49555011891698));
#138040=CARTESIAN_POINT('Ctrl Pts',(-15.6236264843314,52.2028304434978,
-13.5570507577759));
#138041=CARTESIAN_POINT('Ctrl Pts',(-7.29624558072924,51.9165730502929,
-19.3560379718154));
#138042=CARTESIAN_POINT('Ctrl Pts',(2.78698398258624,51.630315657088,-20.4969256223571));
#138043=CARTESIAN_POINT('Ctrl Pts',(12.1995247214142,51.3440582638832,-16.7051777501652));
#138044=CARTESIAN_POINT('Ctrl Pts',(18.6762121345956,51.0578008706783,-8.89327817306593));
#138045=CARTESIAN_POINT('Ctrl Pts',(20.658418233591,50.7715434774734,1.05881198042501));
#138046=CARTESIAN_POINT('Ctrl Pts',(17.6691170002844,50.4852860842686,10.7560969762995));
#138047=CARTESIAN_POINT('Ctrl Pts',(10.4276934650879,50.1990286910637,17.8648965017628));
#138048=CARTESIAN_POINT('Ctrl Pts',(0.676815938846944,49.9127712978589,
20.674458643897));
#138049=CARTESIAN_POINT('Ctrl Pts',(-9.23693914013494,49.626513904654,18.5086540165499));
#138050=CARTESIAN_POINT('Ctrl Pts',(-16.9277988754933,49.3402565114491,
11.8886897739357));
#138051=CARTESIAN_POINT('Ctrl Pts',(-20.544936148039,49.0539991182443,2.4076788518918));
#138052=CARTESIAN_POINT('Ctrl Pts',(-19.217876734924,48.7677417250394,-7.65274674645864));
#138053=CARTESIAN_POINT('Ctrl Pts',(-13.2659811979247,48.4814843318345,
-15.8715173122154));
#138054=CARTESIAN_POINT('Ctrl Pts',(-4.12158995744376,48.1952269386297,
-20.270762569211));
#138055=CARTESIAN_POINT('Ctrl Pts',(6.01467350653448,47.9089695454248,-19.7917917721002));
#138056=CARTESIAN_POINT('Ctrl Pts',(14.7034888644818,47.6227121522199,-14.5498705882556));
#138057=CARTESIAN_POINT('Ctrl Pts',(19.8538682507201,47.3364547590151,-5.8064821032098));
#138058=CARTESIAN_POINT('Ctrl Pts',(20.22635837168,47.0501973658102,4.33425264016025));
#138059=CARTESIAN_POINT('Ctrl Pts',(15.7313184318603,46.7639399726053,13.4319372885899));
#138060=CARTESIAN_POINT('Ctrl Pts',(7.4504924420499,46.4776825794005,19.297188429932));
#138061=CARTESIAN_POINT('Ctrl Pts',(-2.62331552025048,46.1914251861956,
20.5185168716021));
#138062=CARTESIAN_POINT('Ctrl Pts',(-12.0658152203768,45.9051677929907,
16.8020064872321));
#138063=CARTESIAN_POINT('Ctrl Pts',(-18.6046425334514,45.6189103997859,
9.04204595938399));
#138064=CARTESIAN_POINT('Ctrl Pts',(-20.6662102657604,45.3326530065811,
-0.893908373695567));
#138065=CARTESIAN_POINT('Ctrl Pts',(-17.7543963410862,45.0463956133762,
-10.6147411411107));
#138066=CARTESIAN_POINT('Ctrl Pts',(-10.5699369745038,44.7601382201713,
-17.7811065821051));
#138067=CARTESIAN_POINT('Ctrl Pts',(-0.841792530277941,44.4738808269664,
-20.6683986865246));
#138068=CARTESIAN_POINT('Ctrl Pts',(9.08893165523699,44.1876234337616,-18.5817824843473));
#138069=CARTESIAN_POINT('Ctrl Pts',(16.8323788608692,43.9013660405567,-12.0234080365481));
#138070=CARTESIAN_POINT('Ctrl Pts',(20.5250667258446,43.6151086473519,-2.57156660982992));
#138071=CARTESIAN_POINT('Ctrl Pts',(19.2783395239097,43.328851254147,7.49912955815753));
#138072=CARTESIAN_POINT('Ctrl Pts',(13.3922256646094,43.0425938609421,15.7651390947669));
#138073=CARTESIAN_POINT('Ctrl Pts',(4.28323501222459,42.7563364677373,20.2372235437378));
#138074=CARTESIAN_POINT('Ctrl Pts',(-5.85652819925054,42.4700790745324,
19.8391631975884));
#138075=CARTESIAN_POINT('Ctrl Pts',(-14.5869014187926,42.1838216813276,
14.6667523987962));
#138076=CARTESIAN_POINT('Ctrl Pts',(-19.8068957630838,41.8975642881227,
5.96474636170725));
#138077=CARTESIAN_POINT('Ctrl Pts',(-20.2603049036489,41.6113068949178,
-4.17269267264517));
#138078=CARTESIAN_POINT('Ctrl Pts',(-15.8380146548778,41.3250495017129,
-13.305961473003));
#138079=CARTESIAN_POINT('Ctrl Pts',(-7.60426160985013,41.0387921085081,
-19.2371132007409));
#138080=CARTESIAN_POINT('Ctrl Pts',(2.45947839064746,40.7525347153032,-20.5387995017995));
#138081=CARTESIAN_POINT('Ctrl Pts',(11.931337995246,40.4662773220984,-16.8977659047675));
#138082=CARTESIAN_POINT('Ctrl Pts',(18.5318875354623,40.1800199288935,-9.1902373909623));
#138083=CARTESIAN_POINT('Ctrl Pts',(20.6726861899061,39.8937625356886,0.728947613116761));
#138084=CARTESIAN_POINT('Ctrl Pts',(17.838544738016,39.6075051424838,10.4727093227656));
#138085=CARTESIAN_POINT('Ctrl Pts',(10.7115072956607,39.3212477492789,17.6961840627917));
#138086=CARTESIAN_POINT('Ctrl Pts',(1.00671547955262,39.0349903560741,20.6610223094502));
#138087=CARTESIAN_POINT('Ctrl Pts',(-8.94034524983076,38.7487329628691,
18.6537273955015));
#138088=CARTESIAN_POINT('Ctrl Pts',(-16.735886735658,38.4624755696644,12.1573604904253));
#138089=CARTESIAN_POINT('Ctrl Pts',(-20.5038899828345,38.1762181764594,
2.73529057180312));
#138090=CARTESIAN_POINT('Ctrl Pts',(-19.3375744048299,37.8899607832546,
-7.34503472097238));
#138091=CARTESIAN_POINT('Ctrl Pts',(-13.5176171308045,37.6037033900497,
-15.6577567371775));
#138092=CARTESIAN_POINT('Ctrl Pts',(-4.44460725024988,37.3174459968449,
-20.2023955350644));
#138093=CARTESIAN_POINT('Ctrl Pts',(5.69800986414278,37.03118860364,-19.8852709905846));
#138094=CARTESIAN_POINT('Ctrl Pts',(14.4693848868575,36.7449312104352,-14.7827000343651));
#138095=CARTESIAN_POINT('Ctrl Pts',(19.7586616849195,36.4586738172303,-6.12263069307639));
#138096=CARTESIAN_POINT('Ctrl Pts',(20.292961012649,36.1724164240254,4.01086691033107));
#138097=CARTESIAN_POINT('Ctrl Pts',(15.9437020335736,35.8861590308206,13.1791381920501));
#138098=CARTESIAN_POINT('Ctrl Pts',(7.75754655791893,35.5999016376158,19.1758126069019));
#138099=CARTESIAN_POINT('Ctrl Pts',(-2.29548485465855,35.3136442444108,
20.5577741014414));
#138100=CARTESIAN_POINT('Ctrl Pts',(-11.7961003269709,35.027386851206,16.9924487180626));
#138101=CARTESIAN_POINT('Ctrl Pts',(-18.4579531521827,34.7411294580011,
9.33784410476196));
#138102=CARTESIAN_POINT('Ctrl Pts',(-20.6778434427571,34.4548720647963,
-0.563941703070032));
#138103=CARTESIAN_POINT('Ctrl Pts',(-17.9215608174047,34.1686146715914,
-10.3300079094225));
#138104=CARTESIAN_POINT('Ctrl Pts',(-10.8523876219383,33.8823572783865,
-17.6101394847972));
#138105=CARTESIAN_POINT('Ctrl Pts',(-1.17158972118088,33.5960998851817,
-20.6523198430194));
#138106=CARTESIAN_POINT('Ctrl Pts',(8.79122009996367,33.3098424919768,-18.7245043212515));
#138107=CARTESIAN_POINT('Ctrl Pts',(16.6382674945388,33.023585098772,-12.2904984825741));
#138108=CARTESIAN_POINT('Ctrl Pts',(20.4815290759189,32.7373277055671,-2.89892023461816));
#138109=CARTESIAN_POINT('Ctrl Pts',(19.3953346983608,32.4510703123622,7.19063157590541));
#138110=CARTESIAN_POINT('Ctrl Pts',(13.6426353695538,32.1648129191574,15.5490548645682));
#138111=CARTESIAN_POINT('Ctrl Pts',(4.60467637635258,31.8785555259525,20.1669749748506));
#138112=CARTESIAN_POINT('Ctrl Pts',(-2.15601165226105,31.6877172638159,
20.0075053417626));
#138113=CARTESIAN_POINT('Ctrl Pts',(-5.31650955163449,31.5922981327476,
19.129115689974));
#138114=CARTESIAN_POINT('Ctrl Pts',(19.4916112617573,54.7221509165299,-2.12668666176709));
#138115=CARTESIAN_POINT('Ctrl Pts',(19.8429547143851,54.6267317854616,1.0934633119458));
#138116=CARTESIAN_POINT('Ctrl Pts',(18.9188025464289,54.435893523325,7.70806260044675));
#138117=CARTESIAN_POINT('Ctrl Pts',(12.9750998048337,54.1496361301202,15.7785484496065));
#138118=CARTESIAN_POINT('Ctrl Pts',(3.91063405100273,53.8633787369153,20.0503401175446));
#138119=CARTESIAN_POINT('Ctrl Pts',(-6.09577171275476,53.5771213437104,
19.4977183968944));
#138120=CARTESIAN_POINT('Ctrl Pts',(-14.6347965386317,53.2908639505056,
14.2525369616721));
#138121=CARTESIAN_POINT('Ctrl Pts',(-19.6521252013387,53.0046065573007,
5.57763254162236));
#138122=CARTESIAN_POINT('Ctrl Pts',(-19.9400098088463,52.7183491640959,
-4.43964030615103));
#138123=CARTESIAN_POINT('Ctrl Pts',(-15.4293275720539,52.432091770891,-13.3884532914578));
#138124=CARTESIAN_POINT('Ctrl Pts',(-7.20550781106948,52.1458343776861,
-19.1153213806834));
#138125=CARTESIAN_POINT('Ctrl Pts',(2.75232441408898,51.8595769844812,-20.2420215047524));
#138126=CARTESIAN_POINT('Ctrl Pts',(12.0478086851997,51.5733195912764,-16.4974282574968));
#138127=CARTESIAN_POINT('Ctrl Pts',(18.4439505479574,51.2870621980715,-8.78267942887381));
#138128=CARTESIAN_POINT('Ctrl Pts',(20.401505487785,51.0008048048667,1.04564439017211));
#138129=CARTESIAN_POINT('Ctrl Pts',(17.4493798771779,50.7145474116618,10.6223317120683));
#138130=CARTESIAN_POINT('Ctrl Pts',(10.298012318395,50.4282900184569,17.6427246297376));
#138131=CARTESIAN_POINT('Ctrl Pts',(0.668398903120931,50.1420326252521,
20.4173464106668));
#138132=CARTESIAN_POINT('Ctrl Pts',(-9.12206648239754,49.8557752320472,
18.2784762244733));
#138133=CARTESIAN_POINT('Ctrl Pts',(-16.7172809522183,49.5695178388423,
11.7408393464271));
#138134=CARTESIAN_POINT('Ctrl Pts',(-20.2894346900898,49.2832604456375,
2.37773641541062));
#138135=CARTESIAN_POINT('Ctrl Pts',(-18.9788788870531,48.9970030524326,
-7.55757546283069));
#138136=CARTESIAN_POINT('Ctrl Pts',(-13.1010024648366,48.7107456592278,
-15.6741355444392));
#138137=CARTESIAN_POINT('Ctrl Pts',(-4.070332935494,48.4244882660229,-20.0186707957866));
#138138=CARTESIAN_POINT('Ctrl Pts',(5.93987367075858,48.1382308728181,-19.5456565873916));
#138139=CARTESIAN_POINT('Ctrl Pts',(14.5206329619597,47.8519734796132,-14.368925117269));
#138140=CARTESIAN_POINT('Ctrl Pts',(19.606961068963,47.5657160864083,-5.73427138265408));
#138141=CARTESIAN_POINT('Ctrl Pts',(19.9748188187978,47.2794586932035,4.28035089713567));
#138142=CARTESIAN_POINT('Ctrl Pts',(15.5356802091074,46.9932012999986,13.2648946881484));
#138143=CARTESIAN_POINT('Ctrl Pts',(7.35783643827567,46.7069439067937,19.0572042439321));
#138144=CARTESIAN_POINT('Ctrl Pts',(-2.59069137699606,46.4206865135889,
20.2633439697462));
#138145=CARTESIAN_POINT('Ctrl Pts',(-11.915762021975,46.134429120384,16.5930529464284));
#138146=CARTESIAN_POINT('Ctrl Pts',(-18.3732710043605,45.8481717271792,
8.92959703724159));
#138147=CARTESIAN_POINT('Ctrl Pts',(-20.4092006155558,45.5619143339743,
-0.882791527622558));
#138148=CARTESIAN_POINT('Ctrl Pts',(-17.5335986653375,45.2756569407694,
-10.4827338271133));
#138149=CARTESIAN_POINT('Ctrl Pts',(-10.4384868552237,44.9893995475646,
-17.559976731777));
#138150=CARTESIAN_POINT('Ctrl Pts',(-0.831323808583485,44.7031421543597,
-20.4113618206262));
#138151=CARTESIAN_POINT('Ctrl Pts',(8.97589965201017,44.4168847611548,-18.350695247981));
#138152=CARTESIAN_POINT('Ctrl Pts',(16.6230476023797,44.13062736795,-11.8738822234453));
#138153=CARTESIAN_POINT('Ctrl Pts',(20.2698123685242,43.8443699747451,-2.53958602769265));
#138154=CARTESIAN_POINT('Ctrl Pts',(19.0385897471557,43.5581125815403,7.40586869224184));
#138155=CARTESIAN_POINT('Ctrl Pts',(13.2256769268747,43.2718551883354,15.569080270625));
#138156=CARTESIAN_POINT('Ctrl Pts',(4.22996773592773,42.9855977951305,19.9855488691264));
#138157=CARTESIAN_POINT('Ctrl Pts',(-5.78369509417002,42.6993404019257,
19.5924388911872));
#138158=CARTESIAN_POINT('Ctrl Pts',(-14.4054954240311,42.4130830087208,
14.4843533592442));
#138159=CARTESIAN_POINT('Ctrl Pts',(-19.5605727417728,42.126825615516,5.89056743115988));
#138160=CARTESIAN_POINT('Ctrl Pts',(-20.0083431840418,41.8405682223111,
-4.12080012580584));
#138161=CARTESIAN_POINT('Ctrl Pts',(-15.6410495338402,41.5543108291062,
-13.140485536204));
#138162=CARTESIAN_POINT('Ctrl Pts',(-7.50969329803673,41.2680534359013,
-18.9978761238368));
#138163=CARTESIAN_POINT('Ctrl Pts',(2.42889176287495,40.9817960426965,-20.2833743605813));
#138164=CARTESIAN_POINT('Ctrl Pts',(11.7829571859348,40.6955386494916,-16.6876214782579));
#138165=CARTESIAN_POINT('Ctrl Pts',(18.3014208039293,40.4092812562868,-9.07594552676596));
#138166=CARTESIAN_POINT('Ctrl Pts',(20.4155960036494,40.1230238630819,0.719882256253895));
#138167=CARTESIAN_POINT('Ctrl Pts',(17.6167005738301,39.8367664698771,10.3424683484829));
#138168=CARTESIAN_POINT('Ctrl Pts',(10.578296575951,39.5505090766722,17.4761103280605));
#138169=CARTESIAN_POINT('Ctrl Pts',(0.994195738873623,39.2642516834673,
20.4040771778391));
#138170=CARTESIAN_POINT('Ctrl Pts',(-8.82916110063272,38.9779942902625,
18.4217454360012));
#138171=CARTESIAN_POINT('Ctrl Pts',(-16.5277554750095,38.6917368970576,
12.0061688144023));
#138172=CARTESIAN_POINT('Ctrl Pts',(-20.2488989842305,38.4054795038528,
2.70127388156862));
#138173=CARTESIAN_POINT('Ctrl Pts',(-19.0970879698103,38.1192221106478,
-7.25369021320675));
#138174=CARTESIAN_POINT('Ctrl Pts',(-13.3495089963898,37.832964717443,-15.4630333442186));
#138175=CARTESIAN_POINT('Ctrl Pts',(-4.38933311268913,37.5467073242381,
-19.9511539894729));
#138176=CARTESIAN_POINT('Ctrl Pts',(5.62714812935582,37.2604499310333,-19.6379732771709));
#138177=CARTESIAN_POINT('Ctrl Pts',(14.2894403531082,36.9741925378284,-14.598859044082));
#138178=CARTESIAN_POINT('Ctrl Pts',(19.512938515618,36.6879351446235,-6.04648827697771));
#138179=CARTESIAN_POINT('Ctrl Pts',(20.0405931700484,36.4016777514187,3.96098686433946));
#138180=CARTESIAN_POINT('Ctrl Pts',(15.7454225689498,36.1154203582138,13.0152394597937));
#138181=CARTESIAN_POINT('Ctrl Pts',(7.66107194303644,35.829162965009,18.937337874762));
#138182=CARTESIAN_POINT('Ctrl Pts',(-2.26693765382205,35.5429055718041,
20.3021129942798));
#138183=CARTESIAN_POINT('Ctrl Pts',(-11.6494014308144,35.2566481785992,
16.781126781882));
#138184=CARTESIAN_POINT('Ctrl Pts',(-18.2284057518238,34.9703907853944,
9.22171659580266));
#138185=CARTESIAN_POINT('Ctrl Pts',(-20.4206893856,34.6841333921895,-0.556928447910499));
#138186=CARTESIAN_POINT('Ctrl Pts',(-17.6986837170356,34.3978759989846,
-10.2015415005054));
#138187=CARTESIAN_POINT('Ctrl Pts',(-10.7174259373256,34.1116186057798,
-17.3911360221588));
#138188=CARTESIAN_POINT('Ctrl Pts',(-1.15701746684761,33.8253612125749,
-20.3954825342843));
#138189=CARTESIAN_POINT('Ctrl Pts',(8.6818863213883,33.5391038193701,-18.4916429665119));
#138190=CARTESIAN_POINT('Ctrl Pts',(16.4313585810362,33.2528464261652,-12.1376494739461));
#138191=CARTESIAN_POINT('Ctrl Pts',(20.2267995627571,32.9665890329603,-2.8628717936124));
#138192=CARTESIAN_POINT('Ctrl Pts',(19.1541630647916,32.6803316397554,7.101213614408));
#138193=CARTESIAN_POINT('Ctrl Pts',(13.4729057438463,32.3940742465506,15.3556705141589));
#138194=CARTESIAN_POINT('Ctrl Pts',(4.54755400228875,32.1078168533457,19.9162012301402));
#138195=CARTESIAN_POINT('Ctrl Pts',(-2.12943310431676,31.9169785912092,
19.7586443984892));
#138196=CARTESIAN_POINT('Ctrl Pts',(-5.25039790755787,31.8215594601409,
18.8912420859273));
#138197=CARTESIAN_POINT('Ctrl Pts',(19.4891569929248,54.7244434698974,-2.1264188819145));
#138198=CARTESIAN_POINT('Ctrl Pts',(19.8404559422262,54.6290243388291,1.09332320776234));
#138199=CARTESIAN_POINT('Ctrl Pts',(18.9164202351586,54.4381860766925,7.70709343019511));
#138200=CARTESIAN_POINT('Ctrl Pts',(12.9734658962871,54.1519286834877,15.7765608474946));
#138201=CARTESIAN_POINT('Ctrl Pts',(3.91014161352722,53.8656712902828,20.0478156190887));
#138202=CARTESIAN_POINT('Ctrl Pts',(-6.09500410711914,53.5794138970779,
19.4952629748948));
#138203=CARTESIAN_POINT('Ctrl Pts',(-14.6329536490035,53.2931565038731,
14.250742296303));
#138204=CARTESIAN_POINT('Ctrl Pts',(-19.6496505079137,53.0068991106682,
5.57693013492155));
#138205=CARTESIAN_POINT('Ctrl Pts',(-19.9374988617836,52.7206417174634,
-4.43908122263271));
#138206=CARTESIAN_POINT('Ctrl Pts',(-15.4273846337018,52.4343843242585,
-13.3867673608494));
#138207=CARTESIAN_POINT('Ctrl Pts',(-7.20460045708284,52.1481269310536,
-19.1129142776718));
#138208=CARTESIAN_POINT('Ctrl Pts',(2.75197782746062,51.8618695378487,-20.2394725301833));
#138209=CARTESIAN_POINT('Ctrl Pts',(12.0462915644812,51.5756121446439,-16.4953508168554));
#138210=CARTESIAN_POINT('Ctrl Pts',(18.4416279927814,51.289354751439,-8.78157347033156));
#138211=CARTESIAN_POINT('Ctrl Pts',(20.3989364274587,51.0030973582342,1.0455127177103));
#138212=CARTESIAN_POINT('Ctrl Pts',(17.4471825633646,50.7168399650293,10.6209940943791));
#138213=CARTESIAN_POINT('Ctrl Pts',(10.2967155408141,50.4305825718244,17.6405029690713));
#138214=CARTESIAN_POINT('Ctrl Pts',(0.668314734963058,50.1443251786196,
20.4147753555185));
#138215=CARTESIAN_POINT('Ctrl Pts',(-9.12091778583661,49.8580677854147,
18.2761745066984));
#138216=CARTESIAN_POINT('Ctrl Pts',(-16.7151758279943,49.5718103922098,
11.7393608807856));
#138217=CARTESIAN_POINT('Ctrl Pts',(-20.2868797422733,49.285552999005,2.37743699886982));
#138218=CARTESIAN_POINT('Ctrl Pts',(-18.976488971025,48.9992956058001,-7.55662377486285));
#138219=CARTESIAN_POINT('Ctrl Pts',(-13.099352720615,48.7130382125953,-15.6721617783377));
#138220=CARTESIAN_POINT('Ctrl Pts',(-4.06982037866806,48.4267808193904,
-20.0161499439244));
#138221=CARTESIAN_POINT('Ctrl Pts',(5.93912569194617,48.1405234261856,-19.5431952998601));
#138222=CARTESIAN_POINT('Ctrl Pts',(14.5188044507151,47.8542660329807,-14.3671157098405));
#138223=CARTESIAN_POINT('Ctrl Pts',(19.6044920616628,47.5680086397758,-5.73354929431732));
#138224=CARTESIAN_POINT('Ctrl Pts',(19.9723034889967,47.281751246571,4.27981189379005));
#138225=CARTESIAN_POINT('Ctrl Pts',(15.5337238780006,46.9954938533661,13.2632243057925));
#138226=CARTESIAN_POINT('Ctrl Pts',(7.35690990244912,46.7092364601612,19.0548044647804));
#138227=CARTESIAN_POINT('Ctrl Pts',(-2.59036514408827,46.4229790669564,
20.2607923074049));
#138228=CARTESIAN_POINT('Ctrl Pts',(-11.9142615292001,46.1367216737515,
16.5909634656204));
#138229=CARTESIAN_POINT('Ctrl Pts',(-18.3709573495274,45.8504642805467,
8.92847257740328));
#138230=CARTESIAN_POINT('Ctrl Pts',(-20.4066305862109,45.5642068873418,
-0.882680362066682));
#138231=CARTESIAN_POINT('Ctrl Pts',(-17.5313907462748,45.2779494941369,
-10.4814137884671));
#138232=CARTESIAN_POINT('Ctrl Pts',(-10.437172388379,44.9916921009321,-17.5577654910554));
#138233=CARTESIAN_POINT('Ctrl Pts',(-0.831219124102038,44.7054347077272,
-20.4087915191314));
#138234=CARTESIAN_POINT('Ctrl Pts',(8.97476936151339,44.4191773145224,-18.3483844360009));
#138235=CARTESIAN_POINT('Ctrl Pts',(16.6209543444934,44.1329199213175,-11.8723870043857));
#138236=CARTESIAN_POINT('Ctrl Pts',(20.2672598916495,43.8466625281126,-2.53926623022787));
#138237=CARTESIAN_POINT('Ctrl Pts',(19.0361923120353,43.5604051349078,7.40493610795193));
#138238=CARTESIAN_POINT('Ctrl Pts',(13.2240114830169,43.2741477417029,15.5671197336142));
#138239=CARTESIAN_POINT('Ctrl Pts',(4.22943507708361,42.987890348498,19.9830321881434));
#138240=CARTESIAN_POINT('Ctrl Pts',(-5.78296678215064,42.7016329552932,
19.5899717125928));
#138241=CARTESIAN_POINT('Ctrl Pts',(-14.4036814114852,42.4153755620883,
14.4825294165099));
#138242=CARTESIAN_POINT('Ctrl Pts',(-19.5581095759244,42.1291181688835,
5.88982566123751));
#138243=CARTESIAN_POINT('Ctrl Pts',(-20.0058236326838,41.8428607756786,
-4.12028121389707));
#138244=CARTESIAN_POINT('Ctrl Pts',(-15.6390799340972,41.5566033824737,
-13.1388308200752));
#138245=CARTESIAN_POINT('Ctrl Pts',(-7.50874763962948,41.2703459892688,
-18.9954838155809));
#138246=CARTESIAN_POINT('Ctrl Pts',(2.42858590458957,40.984088596064,-20.2808201759122));
#138247=CARTESIAN_POINT('Ctrl Pts',(11.7814734166139,40.6978312028591,-16.685520088904));
#138248=CARTESIAN_POINT('Ctrl Pts',(18.2991161968354,40.4115738096543,-9.07480263798868));
#138249=CARTESIAN_POINT('Ctrl Pts',(20.413025168965,40.1253164164494,0.71979160505406));
#138250=CARTESIAN_POINT('Ctrl Pts',(17.6144821901566,39.8390590232446,10.3411659727723));
#138251=CARTESIAN_POINT('Ctrl Pts',(10.5769645035621,39.5528016300397,17.4739096482189));
#138252=CARTESIAN_POINT('Ctrl Pts',(0.994070544738266,39.2665442368348,
20.4015077936632));
#138253=CARTESIAN_POINT('Ctrl Pts',(-8.82804928819338,38.98028684363,18.4194256770235));
#138254=CARTESIAN_POINT('Ctrl Pts',(-16.5256742167881,38.6940294504251,
12.0046569371488));
#138255=CARTESIAN_POINT('Ctrl Pts',(-20.2463491408741,38.4077720572203,
2.70093372355491));
#138256=CARTESIAN_POINT('Ctrl Pts',(-19.0946831682996,38.1215146640153,
-7.25277679199759));
#138257=CARTESIAN_POINT('Ctrl Pts',(-13.3478279589727,37.8352572708105,
-15.4610861611707));
#138258=CARTESIAN_POINT('Ctrl Pts',(-4.38878038575677,37.5489998776056,
-19.9486416396669));
#138259=CARTESIAN_POINT('Ctrl Pts',(5.62643953052426,37.2627424844008,-19.6355003646561));
#138260=CARTESIAN_POINT('Ctrl Pts',(14.2876409547905,36.9764850911959,-14.5970206822172));
#138261=CARTESIAN_POINT('Ctrl Pts',(19.5104813481329,36.690227697991,-6.04572687271288));
#138262=CARTESIAN_POINT('Ctrl Pts',(20.0380695575666,36.4039703047862,3.9604880769133));
#138263=CARTESIAN_POINT('Ctrl Pts',(15.7434398261144,36.1177129115813,13.0136005152982));
#138264=CARTESIAN_POINT('Ctrl Pts',(7.66010722209662,35.8314555183765,18.9349531897545));
#138265=CARTESIAN_POINT('Ctrl Pts',(-2.26665218927312,35.5451981251716,
20.2995564500129));
#138266=CARTESIAN_POINT('Ctrl Pts',(-11.6479344801856,35.2589407319667,
16.7790136177391));
#138267=CARTESIAN_POINT('Ctrl Pts',(-18.2261103378014,34.9726833387619,
9.2205553510574));
#138268=CARTESIAN_POINT('Ctrl Pts',(-20.4181179122233,34.686425945557,-0.556858317191475));
#138269=CARTESIAN_POINT('Ctrl Pts',(-17.6964550042702,34.4001685523521,
-10.2002568699848));
#138270=CARTESIAN_POINT('Ctrl Pts',(-10.7160763557452,34.1139111591473,
-17.3889460447585));
#138271=CARTESIAN_POINT('Ctrl Pts',(-1.15687174811203,33.8276537659424,
-20.3929142283091));
#138272=CARTESIAN_POINT('Ctrl Pts',(8.68079301217168,33.5413963727376,-18.4893144138117));
#138273=CARTESIAN_POINT('Ctrl Pts',(16.4292895459668,33.2551389795327,-12.1361210237995));
#138274=CARTESIAN_POINT('Ctrl Pts',(20.2242523341868,32.9688815863278,-2.86251131862187));
#138275=CARTESIAN_POINT('Ctrl Pts',(19.1517514114745,32.6826241931229,7.10031945815812));
#138276=CARTESIAN_POINT('Ctrl Pts',(13.4712084919399,32.3963667999181,15.3537367211865));
#138277=CARTESIAN_POINT('Ctrl Pts',(4.5469827934743,32.1101094067132,19.9136935582208));
#138278=CARTESIAN_POINT('Ctrl Pts',(-2.12916732578234,31.9192711445767,
19.7561558540843));
#138279=CARTESIAN_POINT('Ctrl Pts',(-5.24973680839221,31.8238520135084,
18.8888634120437));
#138280=CARTESIAN_POINT('Ctrl Pts',(19.4867027240924,54.7267360232649,-2.12615110206191));
#138281=CARTESIAN_POINT('Ctrl Pts',(19.8379571700673,54.6313168921966,1.09318310357887));
#138282=CARTESIAN_POINT('Ctrl Pts',(18.9140379238883,54.44047863006,7.70612425994348));
#138283=CARTESIAN_POINT('Ctrl Pts',(12.9718319877405,54.1542212368552,15.7745732453828));
#138284=CARTESIAN_POINT('Ctrl Pts',(3.90964917605172,53.8679638436503,20.0452911206329));
#138285=CARTESIAN_POINT('Ctrl Pts',(-6.09423650148351,53.5817064504454,
19.4928075528951));
#138286=CARTESIAN_POINT('Ctrl Pts',(-14.6311107593753,53.2954490572406,
14.248947630934));
#138287=CARTESIAN_POINT('Ctrl Pts',(-19.6471758144887,53.0091916640357,
5.57622772822074));
#138288=CARTESIAN_POINT('Ctrl Pts',(-19.9349879147208,52.7229342708309,
-4.4385221391144));
#138289=CARTESIAN_POINT('Ctrl Pts',(-15.4254416953498,52.436676877626,-13.3850814302411));
#138290=CARTESIAN_POINT('Ctrl Pts',(-7.2036931030962,52.1504194844211,-19.1105071746602));
#138291=CARTESIAN_POINT('Ctrl Pts',(2.75163124083226,51.8641620912162,-20.2369235556142));
#138292=CARTESIAN_POINT('Ctrl Pts',(12.0447744437628,51.5779046980115,-16.4932733762141));
#138293=CARTESIAN_POINT('Ctrl Pts',(18.4393054376054,51.2916473048065,-8.78046751178931));
#138294=CARTESIAN_POINT('Ctrl Pts',(20.3963673671325,51.0053899116017,1.04538104524849));
#138295=CARTESIAN_POINT('Ctrl Pts',(17.4449852495513,50.7191325183968,10.6196564766899));
#138296=CARTESIAN_POINT('Ctrl Pts',(10.2954187632331,50.4328751251919,17.638281308405));
#138297=CARTESIAN_POINT('Ctrl Pts',(0.668230566805185,50.1466177319871,
20.4122043003701));
#138298=CARTESIAN_POINT('Ctrl Pts',(-9.11976908927569,49.8603603387822,
18.2738727889235));
#138299=CARTESIAN_POINT('Ctrl Pts',(-16.7130707037703,49.5741029455773,
11.7378824151441));
#138300=CARTESIAN_POINT('Ctrl Pts',(-20.2843247944569,49.2878455523725,
2.37713758232903));
#138301=CARTESIAN_POINT('Ctrl Pts',(-18.9740990549969,49.0015881591676,
-7.55567208689501));
#138302=CARTESIAN_POINT('Ctrl Pts',(-13.0977029763934,48.7153307659628,
-15.6701880122362));
#138303=CARTESIAN_POINT('Ctrl Pts',(-4.06930782184213,48.429073372758,-20.0136290920622));
#138304=CARTESIAN_POINT('Ctrl Pts',(5.93837771313375,48.1428159795531,-19.5407340123286));
#138305=CARTESIAN_POINT('Ctrl Pts',(14.5169759394705,47.8565585863482,-14.3653063024121));
#138306=CARTESIAN_POINT('Ctrl Pts',(19.6020230543625,47.5703011931433,-5.73282720598057));
#138307=CARTESIAN_POINT('Ctrl Pts',(19.9697881591957,47.2840437999385,4.27927289044443));
#138308=CARTESIAN_POINT('Ctrl Pts',(15.5317675468937,46.9977864067336,13.2615539234367));
#138309=CARTESIAN_POINT('Ctrl Pts',(7.35598336662257,46.7115290135287,19.0524046856288));
#138310=CARTESIAN_POINT('Ctrl Pts',(-2.59003891118047,46.4252716203239,
20.2582406450635));
#138311=CARTESIAN_POINT('Ctrl Pts',(-11.9127610364253,46.139014227119,16.5888739848123));
#138312=CARTESIAN_POINT('Ctrl Pts',(-18.3686436946943,45.8527568339142,
8.92734811756499));
#138313=CARTESIAN_POINT('Ctrl Pts',(-20.404060556866,45.5664994407093,-0.882569196510804));
#138314=CARTESIAN_POINT('Ctrl Pts',(-17.5291828272122,45.2802420475044,
-10.4800937498209));
#138315=CARTESIAN_POINT('Ctrl Pts',(-10.4358579215344,44.9939846542997,
-17.5555542503337));
#138316=CARTESIAN_POINT('Ctrl Pts',(-0.83111443962059,44.7077272610947,
-20.4062212176367));
#138317=CARTESIAN_POINT('Ctrl Pts',(8.9736390710166,44.4214698678898,-18.3460736240208));
#138318=CARTESIAN_POINT('Ctrl Pts',(16.6188610866072,44.135212474685,-11.870891785326));
#138319=CARTESIAN_POINT('Ctrl Pts',(20.2647074147747,43.8489550814801,-2.53894643276308));
#138320=CARTESIAN_POINT('Ctrl Pts',(19.0337948769148,43.5626976882753,7.40400352366201));
#138321=CARTESIAN_POINT('Ctrl Pts',(13.222346039159,43.2764402950704,15.5651591966033));
#138322=CARTESIAN_POINT('Ctrl Pts',(4.22890241823948,42.9901829018655,19.9805155071603));
#138323=CARTESIAN_POINT('Ctrl Pts',(-5.78223847013127,42.7039255086607,
19.5875045339983));
#138324=CARTESIAN_POINT('Ctrl Pts',(-14.4018673989393,42.4176681154558,
14.4807054737756));
#138325=CARTESIAN_POINT('Ctrl Pts',(-19.555646410076,42.131410722251,5.88908389131514));
#138326=CARTESIAN_POINT('Ctrl Pts',(-20.0033040813258,41.8451533290461,
-4.11976230198829));
#138327=CARTESIAN_POINT('Ctrl Pts',(-15.6371103343542,41.5588959358412,
-13.1371761039464));
#138328=CARTESIAN_POINT('Ctrl Pts',(-7.50780198122223,41.2726385426363,
-18.993091507325));
#138329=CARTESIAN_POINT('Ctrl Pts',(2.42828004630419,40.9863811494315,-20.2782659912431));
#138330=CARTESIAN_POINT('Ctrl Pts',(11.7799896472929,40.7001237562266,-16.6834186995501));
#138331=CARTESIAN_POINT('Ctrl Pts',(18.2968115897414,40.4138663630218,-9.07365974921141));
#138332=CARTESIAN_POINT('Ctrl Pts',(20.4104543342806,40.1276089698169,0.719700953854232));
#138333=CARTESIAN_POINT('Ctrl Pts',(17.612263806483,39.8413515766121,10.3398635970617));
#138334=CARTESIAN_POINT('Ctrl Pts',(10.5756324311732,39.5550941834072,17.4717089683773));
#138335=CARTESIAN_POINT('Ctrl Pts',(0.993945350602907,39.2688367902023,
20.3989384094874));
#138336=CARTESIAN_POINT('Ctrl Pts',(-8.82693747575403,38.9825793969975,
18.4171059180458));
#138337=CARTESIAN_POINT('Ctrl Pts',(-16.5235929585668,38.6963220037926,
12.0031450598952));
#138338=CARTESIAN_POINT('Ctrl Pts',(-20.2437992975177,38.4100646105878,
2.70059356554118));
#138339=CARTESIAN_POINT('Ctrl Pts',(-19.092278366789,38.1238072173828,-7.25186337078843));
#138340=CARTESIAN_POINT('Ctrl Pts',(-13.3461469215555,37.837549824178,-15.4591389781227));
#138341=CARTESIAN_POINT('Ctrl Pts',(-4.3882276588244,37.5512924309731,-19.9461292898609));
#138342=CARTESIAN_POINT('Ctrl Pts',(5.6257309316927,37.2650350377683,-19.6330274521414));
#138343=CARTESIAN_POINT('Ctrl Pts',(14.2858415564729,36.9787776445634,-14.5951823203523));
#138344=CARTESIAN_POINT('Ctrl Pts',(19.5080241806478,36.6925202513585,-6.04496546844805));
#138345=CARTESIAN_POINT('Ctrl Pts',(20.0355459450848,36.4062628581537,3.95998928948713));
#138346=CARTESIAN_POINT('Ctrl Pts',(15.7414570832789,36.1200054649488,13.0119615708027));
#138347=CARTESIAN_POINT('Ctrl Pts',(7.6591425011568,35.833748071744,18.932568504747));
#138348=CARTESIAN_POINT('Ctrl Pts',(-2.2663667247242,35.5474906785391,20.296999905746));
#138349=CARTESIAN_POINT('Ctrl Pts',(-11.6464675295567,35.2612332853342,
16.7769004535961));
#138350=CARTESIAN_POINT('Ctrl Pts',(-18.223814923779,34.9749758921294,9.21939410631215));
#138351=CARTESIAN_POINT('Ctrl Pts',(-20.4155464388465,34.6887184989245,
-0.556788186472455));
#138352=CARTESIAN_POINT('Ctrl Pts',(-17.6942262915047,34.4024611057196,
-10.1989722394641));
#138353=CARTESIAN_POINT('Ctrl Pts',(-10.7147267741649,34.1162037125148,
-17.3867560673581));
#138354=CARTESIAN_POINT('Ctrl Pts',(-1.15672602937646,33.8299463193099,
-20.3903459223338));
#138355=CARTESIAN_POINT('Ctrl Pts',(8.67969970295505,33.5436889261051,-18.4869858611114));
#138356=CARTESIAN_POINT('Ctrl Pts',(16.4272205108975,33.2574315329002,-12.134592573653));
#138357=CARTESIAN_POINT('Ctrl Pts',(20.2217051056165,32.9711741396953,-2.86215084363134));
#138358=CARTESIAN_POINT('Ctrl Pts',(19.1493397581574,32.6849167464904,7.09942530190823));
#138359=CARTESIAN_POINT('Ctrl Pts',(13.4695112400335,32.3986593532856,15.3518029282142));
#138360=CARTESIAN_POINT('Ctrl Pts',(4.54641158465985,32.1124019600807,19.9111858863013));
#138361=CARTESIAN_POINT('Ctrl Pts',(-2.12890154724792,31.9215636979442,
19.7536673096795));
#138362=CARTESIAN_POINT('Ctrl Pts',(-5.24907570922655,31.8261445668759,
18.8864847381601));
#138363=CARTESIAN_POINT('Ctrl Pts',(19.4842484552599,54.7290285766324,-2.12588332220932));
#138364=CARTESIAN_POINT('Ctrl Pts',(19.8354583979083,54.6336094455641,1.09304299939541));
#138365=CARTESIAN_POINT('Ctrl Pts',(18.911655612618,54.4427711834275,7.70515508969184));
#138366=CARTESIAN_POINT('Ctrl Pts',(12.9701980791939,54.1565137902227,15.7725856432709));
#138367=CARTESIAN_POINT('Ctrl Pts',(3.90915673857621,53.8702563970178,20.042766622177));
#138368=CARTESIAN_POINT('Ctrl Pts',(-6.09346889584789,53.5839990038129,
19.4903521308955));
#138369=CARTESIAN_POINT('Ctrl Pts',(-14.6292678697472,53.2977416106081,
14.2471529655649));
#138370=CARTESIAN_POINT('Ctrl Pts',(-19.6447011210637,53.0114842174032,
5.57552532151993));
#138371=CARTESIAN_POINT('Ctrl Pts',(-19.932476967658,52.7252268241984,-4.43796305559608));
#138372=CARTESIAN_POINT('Ctrl Pts',(-15.4234987569977,52.4389694309935,
-13.3833954996328));
#138373=CARTESIAN_POINT('Ctrl Pts',(-7.20278574910955,52.1527120377887,
-19.1081000716486));
#138374=CARTESIAN_POINT('Ctrl Pts',(2.7512846542039,51.8664546445838,-20.2343745810451));
#138375=CARTESIAN_POINT('Ctrl Pts',(12.0432573230443,51.5801972513789,-16.4911959355728));
#138376=CARTESIAN_POINT('Ctrl Pts',(18.4369828824295,51.293939858174,-8.77936155324705));
#138377=CARTESIAN_POINT('Ctrl Pts',(20.3937983068062,51.0076824649692,1.04524937278667));
#138378=CARTESIAN_POINT('Ctrl Pts',(17.442787935738,50.7214250717643,10.6183188590008));
#138379=CARTESIAN_POINT('Ctrl Pts',(10.2941219856521,50.4351676785594,17.6360596477387));
#138380=CARTESIAN_POINT('Ctrl Pts',(0.668146398647312,50.1489102853546,
20.4096332452217));
#138381=CARTESIAN_POINT('Ctrl Pts',(-9.11862039271476,49.8626528921497,
18.2715710711487));
#138382=CARTESIAN_POINT('Ctrl Pts',(-16.7109655795463,49.5763954989448,
11.7364039495027));
#138383=CARTESIAN_POINT('Ctrl Pts',(-20.2817698466404,49.29013810574,2.37683816578823));
#138384=CARTESIAN_POINT('Ctrl Pts',(-18.9717091389687,49.0038807125351,
-7.55472039892717));
#138385=CARTESIAN_POINT('Ctrl Pts',(-13.0960532321718,48.7176233193303,
-15.6682142461347));
#138386=CARTESIAN_POINT('Ctrl Pts',(-4.06879526501619,48.4313659261255,
-20.0111082402));
#138387=CARTESIAN_POINT('Ctrl Pts',(5.93762973432133,48.1451085329206,-19.5382727247972));
#138388=CARTESIAN_POINT('Ctrl Pts',(14.5151474282259,47.8588511397157,-14.3634968949836));
#138389=CARTESIAN_POINT('Ctrl Pts',(19.5995540470623,47.5725937465108,-5.73210511764381));
#138390=CARTESIAN_POINT('Ctrl Pts',(19.9672728293946,47.286336353306,4.27873388709882));
#138391=CARTESIAN_POINT('Ctrl Pts',(15.5298112157868,47.0000789601011,13.2598835410808));
#138392=CARTESIAN_POINT('Ctrl Pts',(7.35505683079602,46.7138215668962,19.0500049064771));
#138393=CARTESIAN_POINT('Ctrl Pts',(-2.58971267827268,46.4275641736914,
20.2556889827221));
#138394=CARTESIAN_POINT('Ctrl Pts',(-11.9112605436505,46.1413067804865,
16.5867845040042));
#138395=CARTESIAN_POINT('Ctrl Pts',(-18.3663300398612,45.8550493872817,
8.92622365772668));
#138396=CARTESIAN_POINT('Ctrl Pts',(-20.401490527521,45.5687919940768,-0.882458030954929));
#138397=CARTESIAN_POINT('Ctrl Pts',(-17.5269749081496,45.2825346008719,
-10.4787737111747));
#138398=CARTESIAN_POINT('Ctrl Pts',(-10.4345434546898,44.9962772076671,
-17.5533430096121));
#138399=CARTESIAN_POINT('Ctrl Pts',(-0.831009755139143,44.7100198144622,
-20.4036509161419));
#138400=CARTESIAN_POINT('Ctrl Pts',(8.97250878051982,44.4237624212574,-18.3437628120407));
#138401=CARTESIAN_POINT('Ctrl Pts',(16.616767828721,44.1375050280525,-11.8693965662664));
#138402=CARTESIAN_POINT('Ctrl Pts',(20.2621549379,43.8512476348476,-2.5386266352983));
#138403=CARTESIAN_POINT('Ctrl Pts',(19.0313974417944,43.5649902416428,7.40307093937211));
#138404=CARTESIAN_POINT('Ctrl Pts',(13.2206805953012,43.2787328484379,15.5631986595924));
#138405=CARTESIAN_POINT('Ctrl Pts',(4.22836975939536,42.992475455233,19.9779988261773));
#138406=CARTESIAN_POINT('Ctrl Pts',(-5.7815101581119,42.7062180620282,19.5850373554038));
#138407=CARTESIAN_POINT('Ctrl Pts',(-14.4000533863935,42.4199606688233,
14.4788815310413));
#138408=CARTESIAN_POINT('Ctrl Pts',(-19.5531832442276,42.1337032756185,
5.88834212139276));
#138409=CARTESIAN_POINT('Ctrl Pts',(-20.0007845299679,41.8474458824136,
-4.11924339007953));
#138410=CARTESIAN_POINT('Ctrl Pts',(-15.6351407346112,41.5611884892087,
-13.1355213878175));
#138411=CARTESIAN_POINT('Ctrl Pts',(-7.50685632281498,41.2749310960039,
-18.990699199069));
#138412=CARTESIAN_POINT('Ctrl Pts',(2.42797418801882,40.988673702799,-20.275711806574));
#138413=CARTESIAN_POINT('Ctrl Pts',(11.778505877972,40.7024163095941,-16.6813173101961));
#138414=CARTESIAN_POINT('Ctrl Pts',(18.2945069826475,40.4161589163894,-9.07251686043413));
#138415=CARTESIAN_POINT('Ctrl Pts',(20.4078834995962,40.1299015231844,0.719610302654397));
#138416=CARTESIAN_POINT('Ctrl Pts',(17.6100454228095,39.8436441299796,10.3385612213511));
#138417=CARTESIAN_POINT('Ctrl Pts',(10.5743003587843,39.5573867367747,17.4695082885356));
#138418=CARTESIAN_POINT('Ctrl Pts',(0.993820156467551,39.2711293435698,
20.3963690253115));
#138419=CARTESIAN_POINT('Ctrl Pts',(-8.82582566331469,38.984871950365,18.4147861590682));
#138420=CARTESIAN_POINT('Ctrl Pts',(-16.5215117003454,38.6986145571601,
12.0016331826417));
#138421=CARTESIAN_POINT('Ctrl Pts',(-20.2412494541613,38.4123571639553,
2.70025340752747));
#138422=CARTESIAN_POINT('Ctrl Pts',(-19.0898735652784,38.1260997707503,
-7.25094994957927));
#138423=CARTESIAN_POINT('Ctrl Pts',(-13.3444658841383,37.8398423775456,
-15.4571917950747));
#138424=CARTESIAN_POINT('Ctrl Pts',(-4.38767493189203,37.5535849843406,
-19.9436169400549));
#138425=CARTESIAN_POINT('Ctrl Pts',(5.62502233286113,37.2673275911359,-19.6305545396266));
#138426=CARTESIAN_POINT('Ctrl Pts',(14.2840421581553,36.9810701979309,-14.5933439584875));
#138427=CARTESIAN_POINT('Ctrl Pts',(19.5055670131628,36.694812804726,-6.04420406418323));
#138428=CARTESIAN_POINT('Ctrl Pts',(20.033022332603,36.4085554115212,3.95949050206097));
#138429=CARTESIAN_POINT('Ctrl Pts',(15.7394743404435,36.1222980183163,13.0103226263072));
#138430=CARTESIAN_POINT('Ctrl Pts',(7.65817778021698,35.8360406251115,18.9301838197395));
#138431=CARTESIAN_POINT('Ctrl Pts',(-2.26608126017527,35.5497832319066,
20.2944433614791));
#138432=CARTESIAN_POINT('Ctrl Pts',(-11.6450005789278,35.2635258387017,
16.7747872894531));
#138433=CARTESIAN_POINT('Ctrl Pts',(-18.2215195097566,34.9772684454969,
9.2182328615669));
#138434=CARTESIAN_POINT('Ctrl Pts',(-20.4129749654698,34.691011052292,-0.556718055753438));
#138435=CARTESIAN_POINT('Ctrl Pts',(-17.6919975787392,34.4047536590871,
-10.1976876089435));
#138436=CARTESIAN_POINT('Ctrl Pts',(-10.7133771925845,34.1184962658823,
-17.3845660899578));
#138437=CARTESIAN_POINT('Ctrl Pts',(-1.15658031064088,33.8322388726774,
-20.3877776163586));
#138438=CARTESIAN_POINT('Ctrl Pts',(8.67860639373843,33.5459814794727,-18.4846573084111));
#138439=CARTESIAN_POINT('Ctrl Pts',(16.4251514758282,33.2597240862677,-12.1330641235064));
#138440=CARTESIAN_POINT('Ctrl Pts',(20.2191578770462,32.9734666930628,-2.86179036864081));
#138441=CARTESIAN_POINT('Ctrl Pts',(19.1469281048403,32.6872092998579,7.09853114565834));
#138442=CARTESIAN_POINT('Ctrl Pts',(13.4678139881271,32.4009519066531,15.3498691352418));
#138443=CARTESIAN_POINT('Ctrl Pts',(4.5458403758454,32.1146945134482,19.9086782143819));
#138444=CARTESIAN_POINT('Ctrl Pts',(-2.12863576871351,31.9238562513117,
19.7511787652746));
#138445=CARTESIAN_POINT('Ctrl Pts',(-5.24841461006088,31.8284371202434,
18.8841060642764));
#138446=CARTESIAN_POINT('Ctrl Pts',(-20.0013489881624,33.799282113342,8.66342161419824E-7));
#138447=CARTESIAN_POINT('Ctrl Pts',(-20.0015426659192,33.8074156663856,
0.281586750255592));
#138448=CARTESIAN_POINT('Ctrl Pts',(-19.9957211880351,33.8155493756123,
0.56317082789044));
#138449=CARTESIAN_POINT('Ctrl Pts',(-19.937675714871,33.8552608354672,1.93670765683117));
#138450=CARTESIAN_POINT('Ctrl Pts',(-19.8000649129576,33.8868402734879,
3.02511652038828));
#138451=CARTESIAN_POINT('Ctrl Pts',(-19.3513410825619,33.9498690273615,
5.16130668605098));
#138452=CARTESIAN_POINT('Ctrl Pts',(-19.0409432269907,33.981318345078,6.20923511982363));
#138453=CARTESIAN_POINT('Ctrl Pts',(-18.4109471954835,34.031773465032,7.83907183449269));
#138454=CARTESIAN_POINT('Ctrl Pts',(-18.1435551401632,34.0507806858757,
8.44135427617291));
#138455=CARTESIAN_POINT('Ctrl Pts',(-17.6395096106712,34.0830904342824,
9.43998687310881));
#138456=CARTESIAN_POINT('Ctrl Pts',(-17.4176787722356,34.0963949733245,
9.84395536295833));
#138457=CARTESIAN_POINT('Ctrl Pts',(-16.6655884984284,34.1388318529703,
11.1059473927964));
#138458=CARTESIAN_POINT('Ctrl Pts',(-16.0823260594871,34.1679662520343,
11.9324762980226));
#138459=CARTESIAN_POINT('Ctrl Pts',(-14.7968603749338,34.2263061291255,
13.4911431596142));
#138460=CARTESIAN_POINT('Ctrl Pts',(-14.0943746297555,34.2555116091476,
14.2230477650686));
#138461=CARTESIAN_POINT('Ctrl Pts',(-12.7281213390842,34.308493007967,15.4479411401337));
#138462=CARTESIAN_POINT('Ctrl Pts',(-12.0814114227006,34.3322695296543,
15.9600543571554));
#138463=CARTESIAN_POINT('Ctrl Pts',(-11.0298357621025,34.369267619836,16.6914945742619));
#138464=CARTESIAN_POINT('Ctrl Pts',(-10.6449573209002,34.3824922982579,
16.939933198217));
#138465=CARTESIAN_POINT('Ctrl Pts',(-9.38467749277747,34.4248896744749,
17.6922176680272));
#138466=CARTESIAN_POINT('Ctrl Pts',(-8.47739685704321,34.4540644264822,
18.1428123114058));
#138467=CARTESIAN_POINT('Ctrl Pts',(-6.60280073884921,34.5124884102935,
18.904073316952));
#138468=CARTESIAN_POINT('Ctrl Pts',(-5.6353406915692,34.5417376441371,19.2143830629432));
#138469=CARTESIAN_POINT('Ctrl Pts',(-3.84961169512324,34.5947587022982,
19.6424172789826));
#138470=CARTESIAN_POINT('Ctrl Pts',(-3.03730892373677,34.6185311350925,
19.7853166647687));
#138471=CARTESIAN_POINT('Ctrl Pts',(-1.76729949724949,34.6554452290285,
19.9283097957249));
#138472=CARTESIAN_POINT('Ctrl Pts',(-1.31335125382195,34.6685899744289,
19.9636922701576));
#138473=CARTESIAN_POINT('Ctrl Pts',(0.153299878829922,34.710995229384,20.0267157265432));
#138474=CARTESIAN_POINT('Ctrl Pts',(1.16877553013366,34.7402577980638,19.9916893150789));
#138475=CARTESIAN_POINT('Ctrl Pts',(3.18585375442994,34.7988564579132,19.7690930584956));
#138476=CARTESIAN_POINT('Ctrl Pts',(4.18741428678385,34.8281925510692,19.5811445758366));
#138477=CARTESIAN_POINT('Ctrl Pts',(5.96134007495244,34.8812056811978,19.1076347297545));
#138478=CARTESIAN_POINT('Ctrl Pts',(6.74066512573552,34.9048833438657,18.847879460875));
#138479=CARTESIAN_POINT('Ctrl Pts',(7.92025445958016,34.9416227981007,18.3719381102058));
#138480=CARTESIAN_POINT('Ctrl Pts',(8.33391204103956,34.9546876202688,18.1883842661524));
#138481=CARTESIAN_POINT('Ctrl Pts',(9.65398097832197,34.9970818085843,17.5470329580357));
#138482=CARTESIAN_POINT('Ctrl Pts',(10.5328057789443,35.0264132432909,17.0322723672348));
#138483=CARTESIAN_POINT('Ctrl Pts',(12.2053220571206,35.0851502058167,15.8745547826702));
#138484=CARTESIAN_POINT('Ctrl Pts',(12.9987942957055,35.1145557356353,15.2312815000418));
#138485=CARTESIAN_POINT('Ctrl Pts',(14.333980936457,35.1675799079976,13.9704499374064));
#138486=CARTESIAN_POINT('Ctrl Pts',(14.8945171345795,35.1911991875387,13.3727200983723));
#138487=CARTESIAN_POINT('Ctrl Pts',(15.7027669129055,35.2278003751267,12.3967455761514));
#138488=CARTESIAN_POINT('Ctrl Pts',(15.9777347247181,35.2407852724615,12.0408013256029));
#138489=CARTESIAN_POINT('Ctrl Pts',(16.83434913509,35.2831746449292,10.8493166096325));
#138490=CARTESIAN_POINT('Ctrl Pts',(17.3641696678223,35.3125812032583,9.97641741858772));
#138491=CARTESIAN_POINT('Ctrl Pts',(18.2872632078088,35.3714687868073,8.15796669347645));
#138492=CARTESIAN_POINT('Ctrl Pts',(18.6801905417546,35.4009498141485,7.21223996549291));
#138493=CARTESIAN_POINT('Ctrl Pts',(19.2545187088256,35.453978957774,5.46777256117799));
#138494=CARTESIAN_POINT('Ctrl Pts',(19.4625698611204,35.4775277093559,4.6777289011274));
#138495=CARTESIAN_POINT('Ctrl Pts',(19.7083859805906,35.5139772032541,3.43996292664722));
#138496=CARTESIAN_POINT('Ctrl Pts',(19.780635711675,35.5268825694332,2.99881858240857));
#138497=CARTESIAN_POINT('Ctrl Pts',(19.9213824678696,35.5587015476717,1.90631133919327));
#138498=CARTESIAN_POINT('Ctrl Pts',(19.97248382444,35.57761633381,1.25265658365023));
#138499=CARTESIAN_POINT('Ctrl Pts',(19.9971466604854,35.6022861428537,0.39873573893569));
#138500=CARTESIAN_POINT('Ctrl Pts',(19.9999193364146,35.6080430776589,0.199366836080987));
#138501=CARTESIAN_POINT('Ctrl Pts',(19.9997203427735,35.6137996957893,-5.09685236242726E-7));
#138502=CARTESIAN_POINT('Ctrl Pts',(19.60659859477,36.5151113852163,-6.48562386778768E-6));
#138503=CARTESIAN_POINT('Ctrl Pts',(19.606643566256,36.4766014902703,1.28349224020118));
#138504=CARTESIAN_POINT('Ctrl Pts',(19.482503740867,36.4387997477487,2.56688226826551));
#138505=CARTESIAN_POINT('Ctrl Pts',(18.9818957942093,36.3631960592419,5.08349273759636));
#138506=CARTESIAN_POINT('Ctrl Pts',(18.2291029839096,36.2875921672707,7.54996196724169));
#138507=CARTESIAN_POINT('Ctrl Pts',(17.0147896591981,36.2119881353598,9.82581727928631));
#138508=CARTESIAN_POINT('Ctrl Pts',(15.5911397809679,36.1363840334792,11.9612043564561));
#138509=CARTESIAN_POINT('Ctrl Pts',(14.7735094701642,36.098581947554,12.9577238477392));
#138510=CARTESIAN_POINT('Ctrl Pts',(12.0487452765514,35.9851755848238,15.6771008382023));
#138511=CARTESIAN_POINT('Ctrl Pts',(9.87462736532148,35.909571203064,17.1338183296593));
#138512=CARTESIAN_POINT('Ctrl Pts',(5.13376293126108,35.7583621596653,19.098543948223));
#138513=CARTESIAN_POINT('Ctrl Pts',(2.56627221514543,35.6827574980264,19.6047125378721));
#138514=CARTESIAN_POINT('Ctrl Pts',(-1.28350750145956,35.5693502956585,
19.6086502625857));
#138515=CARTESIAN_POINT('Ctrl Pts',(-2.56637577901424,35.5315478598844,
19.4827893448812));
#138516=CARTESIAN_POINT('Ctrl Pts',(-5.08290076687539,35.4559429183662,
18.9796851367354));
#138517=CARTESIAN_POINT('Ctrl Pts',(-7.55059271084538,35.3803379068783,
18.2285884110919));
#138518=CARTESIAN_POINT('Ctrl Pts',(-9.82702195221868,35.3047327554509,
17.0166309952568));
#138519=CARTESIAN_POINT('Ctrl Pts',(-11.9610215179592,35.2291275340536,
15.5918053946567));
#138520=CARTESIAN_POINT('Ctrl Pts',(-12.9562827685494,35.1913248883701,
14.7722041083169));
#138521=CARTESIAN_POINT('Ctrl Pts',(-14.7701896550026,35.1157195270332,
12.9558639552297));
#138522=CARTESIAN_POINT('Ctrl Pts',(-15.5888874426301,35.0779168113799,
11.9592002139295));
#138523=CARTESIAN_POINT('Ctrl Pts',(-17.0169564305765,35.0023113101034,
9.82659050950377));
#138524=CARTESIAN_POINT('Ctrl Pts',(-17.6253293821004,34.9645085244803,
8.69013952942017));
#138525=CARTESIAN_POINT('Ctrl Pts',(-19.0950994457692,34.8511002412449,
5.13240613802633));
#138526=CARTESIAN_POINT('Ctrl Pts',(-19.6075235695513,34.7754946386785,
2.56596182442387));
#138527=CARTESIAN_POINT('Ctrl Pts',(-19.6078815593343,34.6994076761452,
5.13015239962469E-6));
#138528=CARTESIAN_POINT('Ctrl Pts',(19.8820073424491,53.821544969418,-2.16928191602616));
#138529=CARTESIAN_POINT('Ctrl Pts',(20.2403878266278,53.7261258383497,1.11536419898067));
#138530=CARTESIAN_POINT('Ctrl Pts',(19.2977258817799,53.5352875762131,7.862446838433));
#138531=CARTESIAN_POINT('Ctrl Pts',(13.2349771453021,53.2490301830083,16.0945758582511));
#138532=CARTESIAN_POINT('Ctrl Pts',(3.98895985911872,52.9627727898034,20.4519269388781));
#138533=CARTESIAN_POINT('Ctrl Pts',(-6.21786348587658,52.6765153965986,
19.888236795207));
#138534=CARTESIAN_POINT('Ctrl Pts',(-14.9279158256557,52.3902580033937,
14.537999999531));
#138535=CARTESIAN_POINT('Ctrl Pts',(-20.045736203214,52.1040006101888,5.68934654234333));
#138536=CARTESIAN_POINT('Ctrl Pts',(-20.3393868308067,51.817743216984,-4.52856154235348));
#138537=CARTESIAN_POINT('Ctrl Pts',(-15.7383604639993,51.5314858237791,
-13.6566096593071));
#138538=CARTESIAN_POINT('Ctrl Pts',(-7.34982640864742,51.2452284305742,
-19.4981807774226));
#138539=CARTESIAN_POINT('Ctrl Pts',(2.80745052177426,50.9589710373694,-20.6474474972582));
#138540=CARTESIAN_POINT('Ctrl Pts',(12.2891133786279,50.6727136441645,-16.8278540612233));
#138541=CARTESIAN_POINT('Ctrl Pts',(18.8133631066116,50.3864562509596,-8.95858708332568));
#138542=CARTESIAN_POINT('Ctrl Pts',(20.8101257735013,50.1001988577548,1.06658752644008));
#138543=CARTESIAN_POINT('Ctrl Pts',(17.7988722514172,49.8139414645499,10.8350856297505));
#138544=CARTESIAN_POINT('Ctrl Pts',(10.5042704662739,49.5276840713451,17.9960894921171));
#138545=CARTESIAN_POINT('Ctrl Pts',(0.681786216666451,49.2414266781402,
20.8262839730875));
#138546=CARTESIAN_POINT('Ctrl Pts',(-9.30477169572559,48.9551692849353,
18.6445745098069));
#138547=CARTESIAN_POINT('Ctrl Pts',(-17.0521101697573,48.6689118917304,
11.9759957730524));
#138548=CARTESIAN_POINT('Ctrl Pts',(-20.6958103178614,48.3826544985256,
2.42535992701889));
#138549=CARTESIAN_POINT('Ctrl Pts',(-19.359005486928,48.0963971053207,-7.70894559807845));
#138550=CARTESIAN_POINT('Ctrl Pts',(-13.3634015007096,47.8101397121159,
-15.9880716776504));
#138551=CARTESIAN_POINT('Ctrl Pts',(-4.1518573410364,47.523882318911,-20.4196233129981));
#138552=CARTESIAN_POINT('Ctrl Pts',(6.05884297319152,47.2376249257061,-19.9371351370522));
#138553=CARTESIAN_POINT('Ctrl Pts',(14.8114656749303,46.9513675325013,-14.6567192847322));
#138554=CARTESIAN_POINT('Ctrl Pts',(19.9996674816747,46.6651101392964,-5.84912269164975));
#138555=CARTESIAN_POINT('Ctrl Pts',(20.374893027917,46.3788527460916,4.36608173732295));
#138556=CARTESIAN_POINT('Ctrl Pts',(15.8468432303678,46.0925953528867,13.5305763095714));
#138557=CARTESIAN_POINT('Ctrl Pts',(7.50520601496996,45.8063379596818,19.438899616745));
#138558=CARTESIAN_POINT('Ctrl Pts',(-2.64258014820977,45.520080566477,20.6691970283572));
#138559=CARTESIAN_POINT('Ctrl Pts',(-12.1544219622848,45.2338231732721,
16.9253940101766));
#138560=CARTESIAN_POINT('Ctrl Pts',(-18.7412679275207,44.9475657800673,
9.108447293899));
#138561=CARTESIAN_POINT('Ctrl Pts',(-20.8179750264325,44.6613083868624,
-0.900472895620681));
#138562=CARTESIAN_POINT('Ctrl Pts',(-17.884777851626,44.3750509936575,-10.6926917488013));
#138563=CARTESIAN_POINT('Ctrl Pts',(-10.6475585574948,44.0887936004527,
-17.9116842424607));
#138564=CARTESIAN_POINT('Ctrl Pts',(-0.847974333339582,43.8025362072478,
-20.8201795181237));
#138565=CARTESIAN_POINT('Ctrl Pts',(9.15567730040773,43.5162788140429,-18.7182400029409));
#138566=CARTESIAN_POINT('Ctrl Pts',(16.9559894269339,43.2300214208381,-12.1117033562832));
#138567=CARTESIAN_POINT('Ctrl Pts',(20.6757949822289,42.9437640276332,-2.59045121354171));
#138568=CARTESIAN_POINT('Ctrl Pts',(19.419912291552,42.6575066344284,7.55420030349533));
#138569=CARTESIAN_POINT('Ctrl Pts',(13.4905730585786,42.3712492412235,15.8809122593148));
#138570=CARTESIAN_POINT('Ctrl Pts',(4.31468945540376,42.0849918480186,20.3858379896517));
#138571=CARTESIAN_POINT('Ctrl Pts',(-5.89953630712805,41.7987344548138,
19.9848544402449));
#138572=CARTESIAN_POINT('Ctrl Pts',(-14.6940220555376,41.5124770616089,
14.774459430662));
#138573=CARTESIAN_POINT('Ctrl Pts',(-19.9523500460165,41.2262196684041,
6.00854918246701));
#138574=CARTESIAN_POINT('Ctrl Pts',(-20.4090888502606,40.9399622751992,
-4.20333533507233));
#138575=CARTESIAN_POINT('Ctrl Pts',(-15.9543229897254,40.6537048819943,
-13.4036753756729));
#138576=CARTESIAN_POINT('Ctrl Pts',(-7.66010440485056,40.3674474887894,
-19.3783832180006));
#138577=CARTESIAN_POINT('Ctrl Pts',(2.47753986125739,40.0811900955846,-20.6896286064491));
#138578=CARTESIAN_POINT('Ctrl Pts',(12.0189571877377,39.7949327023797,-17.0218566483267));
#138579=CARTESIAN_POINT('Ctrl Pts',(18.6679786445941,39.5086753091749,-9.2577269867916));
#138580=CARTESIAN_POINT('Ctrl Pts',(20.8244985072942,39.22241791597,0.734300726175558));
#138581=CARTESIAN_POINT('Ctrl Pts',(17.9695442022656,38.9361605227651,10.5496169029902));
#138582=CARTESIAN_POINT('Ctrl Pts',(10.7901685170605,38.6499031295603,17.8261380845775));
#138583=CARTESIAN_POINT('Ctrl Pts',(1.01410841380438,38.3636457363554,20.8127489717504));
#138584=CARTESIAN_POINT('Ctrl Pts',(-9.00599973314126,38.0773883431505,
18.7907132500655));
#138585=CARTESIAN_POINT('Ctrl Pts',(-16.8587887004001,37.7911309499457,
12.2466395058538));
#138586=CARTESIAN_POINT('Ctrl Pts',(-20.6544627252655,37.5048735567408,
2.755377501811));
#138587=CARTESIAN_POINT('Ctrl Pts',(-19.4795821708997,37.218616163536,-7.39897385265149));
#138588=CARTESIAN_POINT('Ctrl Pts',(-13.6168853517054,36.9323587703311,
-15.7727413266484));
#138589=CARTESIAN_POINT('Ctrl Pts',(-4.47724674983148,36.6461013771262,
-20.350754217428));
#138590=CARTESIAN_POINT('Ctrl Pts',(5.73985387441771,36.3598439839214,-20.0313008311696));
#138591=CARTESIAN_POINT('Ctrl Pts',(14.5756425259481,36.0735865907165,-14.8912585416237));
#138592=CARTESIAN_POINT('Ctrl Pts',(19.9037617573727,35.7873291975117,-6.16759295568866));
#138593=CARTESIAN_POINT('Ctrl Pts',(20.4419847689168,35.5010718043067,4.04032118528911));
#138594=CARTESIAN_POINT('Ctrl Pts',(16.0607865048469,35.214814411102,13.2759207546086));
#138595=CARTESIAN_POINT('Ctrl Pts',(7.81451500183981,34.928557017897,19.31663245269));
#138596=CARTESIAN_POINT('Ctrl Pts',(-2.31234198500382,34.6422996246922,
20.7087425548943));
#138597=CARTESIAN_POINT('Ctrl Pts',(-11.8827264540091,34.3560422314873,
17.1172347629497));
#138598=CARTESIAN_POINT('Ctrl Pts',(-18.5935011792566,34.0697848382825,
9.40641769408437));
#138599=CARTESIAN_POINT('Ctrl Pts',(-20.8296939042377,33.7835274450776,
-0.568083127730236));
#138600=CARTESIAN_POINT('Ctrl Pts',(-18.053169379924,33.4972700518727,-10.4058674413083));
#138601=CARTESIAN_POINT('Ctrl Pts',(-10.9320844904538,33.2110126586679,
-17.7394618344255));
#138602=CARTESIAN_POINT('Ctrl Pts',(-1.18019128635757,32.924755265463,-20.8039821866797));
#138603=CARTESIAN_POINT('Ctrl Pts',(8.85577519774544,32.6384978722582,-18.8620107532233));
#138604=CARTESIAN_POINT('Ctrl Pts',(16.7604610803565,32.3522404790533,-12.380753581995));
#138605=CARTESIAN_POINT('Ctrl Pts',(20.631920675304,32.0659830858484,-2.92021204695652));
#138606=CARTESIAN_POINT('Ctrl Pts',(19.5378004203798,31.7797256926436,7.24344331131772));
#138607=CARTESIAN_POINT('Ctrl Pts',(13.7427536006617,31.4934682994387,15.663228133599));
#138608=CARTESIAN_POINT('Ctrl Pts',(4.63863664081453,31.2072109062338,20.3151013930523));
#138609=CARTESIAN_POINT('Ctrl Pts',(-2.17208337756648,31.0163726440973,
20.1543888637083));
#138610=CARTESIAN_POINT('Ctrl Pts',(-5.35555774979242,30.920953513029,19.2696134155576));
#138611=CARTESIAN_POINT('Ctrl Pts',(19.8820115013949,54.1584614715219,-2.16928236979955));
#138612=CARTESIAN_POINT('Ctrl Pts',(20.2404200279879,54.0630423404536,1.11562076089773));
#138613=CARTESIAN_POINT('Ctrl Pts',(19.2977476090681,53.872204078317,7.86230203860735));
#138614=CARTESIAN_POINT('Ctrl Pts',(13.2349968953451,53.5859466851121,16.0946702804306));
#138615=CARTESIAN_POINT('Ctrl Pts',(3.9889642372252,53.2996892919073,20.4519182804345));
#138616=CARTESIAN_POINT('Ctrl Pts',(-6.21787134703828,53.0134318987024,
19.8882816204818));
#138617=CARTESIAN_POINT('Ctrl Pts',(-14.9279361255252,52.7271745054975,
14.538010439239));
#138618=CARTESIAN_POINT('Ctrl Pts',(-20.0457630074307,52.4409171122927,
5.68935874865783));
#138619=CARTESIAN_POINT('Ctrl Pts',(-20.339414215557,52.1546597190878,-4.52856991705829));
#138620=CARTESIAN_POINT('Ctrl Pts',(-15.7383815746217,51.868402325883,-13.6566268542127));
#138621=CARTESIAN_POINT('Ctrl Pts',(-7.34983629758588,51.5821449326781,
-19.4982075475956));
#138622=CARTESIAN_POINT('Ctrl Pts',(2.80745430098556,51.2958875394732,-20.6474749436174));
#138623=CARTESIAN_POINT('Ctrl Pts',(12.2891298830392,51.0096301462684,-16.8278768122436));
#138624=CARTESIAN_POINT('Ctrl Pts',(18.8133883811959,50.7233727530635,-8.95859904457171));
#138625=CARTESIAN_POINT('Ctrl Pts',(20.8101537274206,50.4371153598586,1.06658892251173));
#138626=CARTESIAN_POINT('Ctrl Pts',(17.7988961617188,50.1508579666538,10.8351002033035));
#138627=CARTESIAN_POINT('Ctrl Pts',(10.5042845767493,49.8646005734489,17.9961136575923));
#138628=CARTESIAN_POINT('Ctrl Pts',(0.681787132658078,49.578343180244,20.8263119543556));
#138629=CARTESIAN_POINT('Ctrl Pts',(-9.30478419518998,49.2920857870392,
18.6445995533344));
#138630=CARTESIAN_POINT('Ctrl Pts',(-17.0521330763772,49.0058283938343,
11.9760118619666));
#138631=CARTESIAN_POINT('Ctrl Pts',(-20.6958381192294,48.7195710006295,
2.42536318449525));
#138632=CARTESIAN_POINT('Ctrl Pts',(-19.3590314924988,48.4333136074246,
-7.70895595345936));
#138633=CARTESIAN_POINT('Ctrl Pts',(-13.3634194522034,48.1470562142197,
-15.988093155093));
#138634=CARTESIAN_POINT('Ctrl Pts',(-4.15186291835875,47.8607988210149,
-20.4196507432648));
#138635=CARTESIAN_POINT('Ctrl Pts',(6.05885111223041,47.57454142781,-19.9371619192886));
#138636=CARTESIAN_POINT('Ctrl Pts',(14.8114855716522,47.2882840346051,-14.6567389735589));
#138637=CARTESIAN_POINT('Ctrl Pts',(19.9996943478753,47.0020266414003,-5.84913054897502));
#138638=CARTESIAN_POINT('Ctrl Pts',(20.3749203981706,46.7157692481955,4.36608760242662));
#138639=CARTESIAN_POINT('Ctrl Pts',(15.8468645179453,46.4295118549905,13.5305944856302));
#138640=CARTESIAN_POINT('Ctrl Pts',(7.50521609695625,46.1432544617857,19.4389257296494));
#138641=CARTESIAN_POINT('Ctrl Pts',(-2.64258369807324,45.8569970685808,
20.6692247939581));
#138642=CARTESIAN_POINT('Ctrl Pts',(-12.1544382897133,45.570739675376,16.9254167466066));
#138643=CARTESIAN_POINT('Ctrl Pts',(-18.7412931032727,45.2844822821711,
9.108459529571));
#138644=CARTESIAN_POINT('Ctrl Pts',(-20.8180029918923,44.9982248889663,
-0.900474105254988));
#138645=CARTESIAN_POINT('Ctrl Pts',(-17.8848018768271,44.7119674957614,
-10.6927061126403));
#138646=CARTESIAN_POINT('Ctrl Pts',(-10.6475728607049,44.4257101025565,
-17.911708303806));
#138647=CARTESIAN_POINT('Ctrl Pts',(-0.847975472450949,44.1394527093517,
-20.820207486545));
#138648=CARTESIAN_POINT('Ctrl Pts',(9.15568959952547,43.8531953161468,-18.7182651477586));
#138649=CARTESIAN_POINT('Ctrl Pts',(16.9560122044636,43.5669379229419,-12.1117196263264));
#138650=CARTESIAN_POINT('Ctrl Pts',(20.6758227566936,43.2806805297371,-2.59045469337867));
#138651=CARTESIAN_POINT('Ctrl Pts',(19.4199383789488,42.9944231365322,7.55421045129716));
#138652=CARTESIAN_POINT('Ctrl Pts',(13.4905911809021,42.7081657433273,15.8809335926583));
#138653=CARTESIAN_POINT('Ctrl Pts',(4.3146952514658,42.4219083501225,20.3858653746078));
#138654=CARTESIAN_POINT('Ctrl Pts',(-5.89954423216615,42.1356509569176,
19.9848812865469));
#138655=CARTESIAN_POINT('Ctrl Pts',(-14.6940417944931,41.8493935637127,
14.7744792776717));
#138656=CARTESIAN_POINT('Ctrl Pts',(-19.9523768486542,41.5631361705079,
6.00855725394566));
#138657=CARTESIAN_POINT('Ctrl Pts',(-20.4091162664505,41.276878777303,-4.20334098154878));
#138658=CARTESIAN_POINT('Ctrl Pts',(-15.9543444216839,40.9906213840982,
-13.4036933812639));
#138659=CARTESIAN_POINT('Ctrl Pts',(-7.66011469491681,40.7043639908933,
-19.3784092496101));
#138660=CARTESIAN_POINT('Ctrl Pts',(2.47754318941698,40.4181065976885,-20.6896563994971));
#138661=CARTESIAN_POINT('Ctrl Pts',(12.0189733331918,40.1318492044836,-17.0218795143378));
#138662=CARTESIAN_POINT('Ctrl Pts',(18.6680037218944,39.8455918112787,-9.25773942299597));
#138663=CARTESIAN_POINT('Ctrl Pts',(20.8245264815166,39.5593344180738,0.73430171258537));
#138664=CARTESIAN_POINT('Ctrl Pts',(17.9695683413372,39.273077024869,10.5496310746324));
#138665=CARTESIAN_POINT('Ctrl Pts',(10.7901830118409,38.9868196316641,17.8261620310055));
#138666=CARTESIAN_POINT('Ctrl Pts',(1.01410977609369,38.7005622384593,20.8127769301908));
#138667=CARTESIAN_POINT('Ctrl Pts',(-9.00601183120152,38.4143048452544,
18.7907384922372));
#138668=CARTESIAN_POINT('Ctrl Pts',(-16.8588113473383,38.1280474520496,
12.2466559571647));
#138669=CARTESIAN_POINT('Ctrl Pts',(-20.6544904711107,37.8417900588446,
2.75538120319177));
#138670=CARTESIAN_POINT('Ctrl Pts',(-19.4796083383799,37.5555326656399,
-7.39898379191856));
#138671=CARTESIAN_POINT('Ctrl Pts',(-13.616903643854,37.2692752724349,-15.7727625147105));
#138672=CARTESIAN_POINT('Ctrl Pts',(-4.47725276397187,36.9830178792301,
-20.3507815551993));
#138673=CARTESIAN_POINT('Ctrl Pts',(5.73986158437143,36.6967604860252,-20.0313277399755));
#138674=CARTESIAN_POINT('Ctrl Pts',(14.5756621070315,36.4105030928204,-14.8912785453127));
#138675=CARTESIAN_POINT('Ctrl Pts',(19.9037884924483,36.1242456996155,-6.16760124125568));
#138676=CARTESIAN_POINT('Ctrl Pts',(20.4420122338617,35.8379883064107,4.04032661365914));
#138677=CARTESIAN_POINT('Ctrl Pts',(16.0608080707293,35.5517309132058,13.2759385868384));
#138678=CARTESIAN_POINT('Ctrl Pts',(7.81452551743911,35.2654735200009,19.3166584048218));
#138679=CARTESIAN_POINT('Ctrl Pts',(-2.31234512731337,34.979216126796,20.7087703666995));
#138680=CARTESIAN_POINT('Ctrl Pts',(-11.8827423446293,34.6929587335912,
17.117257770866));
#138681=CARTESIAN_POINT('Ctrl Pts',(-18.5935262995725,34.4067013403863,
9.40643030258338));
#138682=CARTESIAN_POINT('Ctrl Pts',(-20.8297216005037,34.1204439471815,
-0.568083836190487));
#138683=CARTESIAN_POINT('Ctrl Pts',(-18.05319419883,33.8341865539766,-10.40588152872));
#138684=CARTESIAN_POINT('Ctrl Pts',(-10.9320980456048,33.5479291607717,
-17.7394854475793));
#138685=CARTESIAN_POINT('Ctrl Pts',(-1.18019512287958,33.2616717675669,
-20.8040105652159));
#138686=CARTESIAN_POINT('Ctrl Pts',(8.8557915775431,32.975414374362,-18.8620352310169));
#138687=CARTESIAN_POINT('Ctrl Pts',(16.7604746650741,32.6891569811571,-12.3807719266849));
#138688=CARTESIAN_POINT('Ctrl Pts',(20.6319661818237,32.4028995879523,-2.92021255664697));
#138689=CARTESIAN_POINT('Ctrl Pts',(19.5377911679566,32.1166421947474,7.24344623178439));
#138690=CARTESIAN_POINT('Ctrl Pts',(13.7428435868346,31.8303848015426,15.6632628913445));
#138691=CARTESIAN_POINT('Ctrl Pts',(4.63849023324772,31.5441274083377,20.315099421013));
#138692=CARTESIAN_POINT('Ctrl Pts',(-2.17183539860553,31.3532891462011,
20.154462126112));
#138693=CARTESIAN_POINT('Ctrl Pts',(-5.35555887007539,31.2578700151328,
19.269617446402));
#138694=CARTESIAN_POINT('Ctrl Pts',(19.7370416654085,54.4928922913407,-2.15346503112956));
#138695=CARTESIAN_POINT('Ctrl Pts',(20.0928355145168,54.3974731602724,1.10747393125745));
#138696=CARTESIAN_POINT('Ctrl Pts',(19.1570370906464,54.2066348981358,7.80498101578834));
#138697=CARTESIAN_POINT('Ctrl Pts',(13.1384930031729,53.9203775049309,15.9773115118109));
#138698=CARTESIAN_POINT('Ctrl Pts',(3.95987850490573,53.6341201117261,20.3027935842728));
#138699=CARTESIAN_POINT('Ctrl Pts',(-6.17253337737106,53.3478627185212,
19.7432641189159));
#138700=CARTESIAN_POINT('Ctrl Pts',(-14.8190881448888,53.0616053253163,
14.4320060728482));
#138701=CARTESIAN_POINT('Ctrl Pts',(-19.8995980935399,52.7753479321115,
5.64787421923547));
#138702=CARTESIAN_POINT('Ctrl Pts',(-20.1911081168258,52.4890905389066,
-4.49554945993221));
#138703=CARTESIAN_POINT('Ctrl Pts',(-15.6236241942142,52.2028331457018,
-13.5570487705905));
#138704=CARTESIAN_POINT('Ctrl Pts',(-7.29624451124241,51.9165757524969,
-19.3560351345933));
#138705=CARTESIAN_POINT('Ctrl Pts',(2.7869835740689,51.630318359292,-20.4969226179126));
#138706=CARTESIAN_POINT('Ctrl Pts',(12.199522933203,51.3440609660872,-16.7051753015117));
#138707=CARTESIAN_POINT('Ctrl Pts',(18.6762093970289,51.0578035728823,-8.89327686948639));
#138708=CARTESIAN_POINT('Ctrl Pts',(20.6584152054717,50.7715461796774,1.05881182522432));
#138709=CARTESIAN_POINT('Ctrl Pts',(17.6691144103381,50.4852887864726,10.7560953996662));
#138710=CARTESIAN_POINT('Ctrl Pts',(10.4276919365922,50.1990313932677,17.8648938831192));
#138711=CARTESIAN_POINT('Ctrl Pts',(0.676815839638986,49.9127740000629,
20.6744556134263));
#138712=CARTESIAN_POINT('Ctrl Pts',(-9.23693778618063,49.626516606858,18.5086513035438));
#138713=CARTESIAN_POINT('Ctrl Pts',(-16.9277963942096,49.3402592136531,
11.8886880312868));
#138714=CARTESIAN_POINT('Ctrl Pts',(-20.544933136554,49.0540018204483,2.40767849897327));
#138715=CARTESIAN_POINT('Ctrl Pts',(-19.2178739179597,48.7677444272434,
-7.6527456247159));
#138716=CARTESIAN_POINT('Ctrl Pts',(-13.2659792533917,48.4814870340385,
-15.8715149857618));
#138717=CARTESIAN_POINT('Ctrl Pts',(-4.12158935329942,48.1952296408337,
-20.2707595979142));
#138718=CARTESIAN_POINT('Ctrl Pts',(6.01467262490119,47.9089722476288,-19.7917888710112));
#138719=CARTESIAN_POINT('Ctrl Pts',(14.7034867092384,47.6227148544239,-14.5498684555297));
#138720=CARTESIAN_POINT('Ctrl Pts',(19.8538653405321,47.3364574612191,-5.80648125209329));
#138721=CARTESIAN_POINT('Ctrl Pts',(20.2263554068921,47.0502000680142,4.33425200484373));
#138722=CARTESIAN_POINT('Ctrl Pts',(15.7313161259571,46.7639426748093,13.4319353197311));
#138723=CARTESIAN_POINT('Ctrl Pts',(7.45049134995366,46.4776852816045,19.2971856013422));
#138724=CARTESIAN_POINT('Ctrl Pts',(-2.62331513572382,46.1914278883996,
20.5185138639895));
#138725=CARTESIAN_POINT('Ctrl Pts',(-12.0658134517647,45.9051704951948,
16.8020040243871));
#138726=CARTESIAN_POINT('Ctrl Pts',(-18.6046398063753,45.6189131019899,
9.0420446339972));
#138727=CARTESIAN_POINT('Ctrl Pts',(-20.6662072364988,45.3326557087851,
-0.893908242666113));
#138728=CARTESIAN_POINT('Ctrl Pts',(-17.7543937386396,45.0463983155802,
-10.6147395851977));
#138729=CARTESIAN_POINT('Ctrl Pts',(-10.5699354251581,44.7601409223753,
-17.7811039757433));
#138730=CARTESIAN_POINT('Ctrl Pts',(-0.841792406887648,44.4738835291704,
-20.6683956569424));
#138731=CARTESIAN_POINT('Ctrl Pts',(9.08893032297768,44.1876261359656,-18.5817797606221));
#138732=CARTESIAN_POINT('Ctrl Pts',(16.8323763935723,43.9013687427607,-12.023406274152));
#138733=CARTESIAN_POINT('Ctrl Pts',(20.5250637172719,43.6151113495559,-2.57156623288863));
#138734=CARTESIAN_POINT('Ctrl Pts',(19.2783366980827,43.328853956351,7.49912845893205));
#138735=CARTESIAN_POINT('Ctrl Pts',(13.3922237015715,43.0425965631461,15.7651367839064));
#138736=CARTESIAN_POINT('Ctrl Pts',(4.28323438438626,42.7563391699413,20.2372205773575));
#138737=CARTESIAN_POINT('Ctrl Pts',(-5.85652734079825,42.4700817767364,
19.8391602895559));
#138738=CARTESIAN_POINT('Ctrl Pts',(-14.5868992806386,42.1838243835316,
14.6667502489376));
#138739=CARTESIAN_POINT('Ctrl Pts',(-19.8068928597809,41.8975669903267,
5.9647454873923));
#138740=CARTESIAN_POINT('Ctrl Pts',(-20.2603019338852,41.6113095971218,
-4.17269206101017));
#138741=CARTESIAN_POINT('Ctrl Pts',(-15.8380123333352,41.3250522039169,
-13.3059595226097));
#138742=CARTESIAN_POINT('Ctrl Pts',(-7.60426049521436,41.0387948107121,
-19.2371103809571));
#138743=CARTESIAN_POINT('Ctrl Pts',(2.45947803013612,40.7525374175072,-20.5387964912139));
#138744=CARTESIAN_POINT('Ctrl Pts',(11.9313362463456,40.4662800243024,-16.897763427886));
#138745=CARTESIAN_POINT('Ctrl Pts',(18.5318848190508,40.1800226310975,-9.19023604385356));
#138746=CARTESIAN_POINT('Ctrl Pts',(20.6726831596954,39.8937652378926,0.728947506267323));
#138747=CARTESIAN_POINT('Ctrl Pts',(17.838542123235,39.6075078446878,10.4727077876716));
#138748=CARTESIAN_POINT('Ctrl Pts',(10.7115057255637,39.3212504514829,17.6961814688778));
#138749=CARTESIAN_POINT('Ctrl Pts',(1.00671533198785,39.0349930582781,20.6610192809491));
#138750=CARTESIAN_POINT('Ctrl Pts',(-8.9403439393513,38.7487356650731,18.6537246612305));
#138751=CARTESIAN_POINT('Ctrl Pts',(-16.7358842825048,38.4624782718684,
12.1573587083944));
#138752=CARTESIAN_POINT('Ctrl Pts',(-20.503886977366,38.1762208786634,2.73529017086311));
#138753=CARTESIAN_POINT('Ctrl Pts',(-19.3375715703204,37.8899634854586,
-7.34503364433419));
#138754=CARTESIAN_POINT('Ctrl Pts',(-13.5176151493865,37.6037060922537,
-15.6577544420571));
#138755=CARTESIAN_POINT('Ctrl Pts',(-4.44460659875754,37.3174486990489,
-20.202392573789));
#138756=CARTESIAN_POINT('Ctrl Pts',(5.69800902892617,37.031191305844,-19.8852680757935));
#138757=CARTESIAN_POINT('Ctrl Pts',(14.4693827659292,36.7449339126392,-14.7826978675108));
#138758=CARTESIAN_POINT('Ctrl Pts',(19.7586587886868,36.4586765194343,-6.12262979561868));
#138759=CARTESIAN_POINT('Ctrl Pts',(20.2929580380985,36.1724191262294,4.01086632241656));
#138760=CARTESIAN_POINT('Ctrl Pts',(15.9436996965393,35.8861617330246,13.1791362602467));
#138761=CARTESIAN_POINT('Ctrl Pts',(7.75754542081439,35.5999043398198,19.1758097961035));
#138762=CARTESIAN_POINT('Ctrl Pts',(-2.29548451818504,35.3136469466148,
20.5577710880745));
#138763=CARTESIAN_POINT('Ctrl Pts',(-11.7960985978944,35.02738955341,16.9924462273024));
#138764=CARTESIAN_POINT('Ctrl Pts',(-18.4579504466068,34.7411321602051,
9.33784273601726));
#138765=CARTESIAN_POINT('Ctrl Pts',(-20.6778404117935,34.4548747670003,
-0.563941620407828));
#138766=CARTESIAN_POINT('Ctrl Pts',(-17.9215581904489,34.1686173737954,
-10.3300063952445));
#138767=CARTESIAN_POINT('Ctrl Pts',(-10.8523860312033,33.8823599805905,
-17.6101369034981));
#138768=CARTESIAN_POINT('Ctrl Pts',(-1.17158954942402,33.5961025873857,
-20.6523168157891));
#138769=CARTESIAN_POINT('Ctrl Pts',(8.79121881129372,33.3098451941808,-18.7245015766155));
#138770=CARTESIAN_POINT('Ctrl Pts',(16.638265055793,33.023587800976,-12.290496681009));
#138771=CARTESIAN_POINT('Ctrl Pts',(20.4815260735324,32.7373304077711,-2.89891980973079));
#138772=CARTESIAN_POINT('Ctrl Pts',(19.3953318557751,32.4510730145662,7.19063052197459));
#138773=CARTESIAN_POINT('Ctrl Pts',(13.6426333690242,32.1648156213614,15.5490525852304));
#138774=CARTESIAN_POINT('Ctrl Pts',(4.60467570307586,31.8785582281565,20.1669720190891));
#138775=CARTESIAN_POINT('Ctrl Pts',(-2.1560113389912,31.6877199660199,20.0075024085463));
#138776=CARTESIAN_POINT('Ctrl Pts',(-5.31650877240516,31.5923008349516,
19.1291128862607));
#138777=CARTESIAN_POINT('Ctrl Pts',(19.4916112617573,54.7221509165299,-2.12668666176709));
#138778=CARTESIAN_POINT('Ctrl Pts',(19.8429547143851,54.6267317854616,1.0934633119458));
#138779=CARTESIAN_POINT('Ctrl Pts',(18.9188025464289,54.435893523325,7.70806260044675));
#138780=CARTESIAN_POINT('Ctrl Pts',(12.9750998048337,54.1496361301202,15.7785484496065));
#138781=CARTESIAN_POINT('Ctrl Pts',(3.91063405100273,53.8633787369153,20.0503401175446));
#138782=CARTESIAN_POINT('Ctrl Pts',(-6.09577171275476,53.5771213437104,
19.4977183968944));
#138783=CARTESIAN_POINT('Ctrl Pts',(-14.6347965386317,53.2908639505056,
14.2525369616721));
#138784=CARTESIAN_POINT('Ctrl Pts',(-19.6521252013387,53.0046065573007,
5.57763254162236));
#138785=CARTESIAN_POINT('Ctrl Pts',(-19.9400098088463,52.7183491640959,
-4.43964030615103));
#138786=CARTESIAN_POINT('Ctrl Pts',(-15.4293275720539,52.432091770891,-13.3884532914578));
#138787=CARTESIAN_POINT('Ctrl Pts',(-7.20550781106948,52.1458343776861,
-19.1153213806834));
#138788=CARTESIAN_POINT('Ctrl Pts',(2.75232441408898,51.8595769844812,-20.2420215047524));
#138789=CARTESIAN_POINT('Ctrl Pts',(12.0478086851997,51.5733195912764,-16.4974282574968));
#138790=CARTESIAN_POINT('Ctrl Pts',(18.4439505479574,51.2870621980715,-8.78267942887381));
#138791=CARTESIAN_POINT('Ctrl Pts',(20.401505487785,51.0008048048667,1.04564439017211));
#138792=CARTESIAN_POINT('Ctrl Pts',(17.4493798771779,50.7145474116618,10.6223317120683));
#138793=CARTESIAN_POINT('Ctrl Pts',(10.298012318395,50.4282900184569,17.6427246297376));
#138794=CARTESIAN_POINT('Ctrl Pts',(0.668398903120931,50.1420326252521,
20.4173464106668));
#138795=CARTESIAN_POINT('Ctrl Pts',(-9.12206648239754,49.8557752320472,
18.2784762244733));
#138796=CARTESIAN_POINT('Ctrl Pts',(-16.7172809522183,49.5695178388423,
11.7408393464271));
#138797=CARTESIAN_POINT('Ctrl Pts',(-20.2894346900898,49.2832604456375,
2.37773641541062));
#138798=CARTESIAN_POINT('Ctrl Pts',(-18.9788788870531,48.9970030524326,
-7.55757546283069));
#138799=CARTESIAN_POINT('Ctrl Pts',(-13.1010024648366,48.7107456592278,
-15.6741355444392));
#138800=CARTESIAN_POINT('Ctrl Pts',(-4.070332935494,48.4244882660229,-20.0186707957866));
#138801=CARTESIAN_POINT('Ctrl Pts',(5.93987367075858,48.1382308728181,-19.5456565873916));
#138802=CARTESIAN_POINT('Ctrl Pts',(14.5206329619597,47.8519734796132,-14.368925117269));
#138803=CARTESIAN_POINT('Ctrl Pts',(19.606961068963,47.5657160864083,-5.73427138265408));
#138804=CARTESIAN_POINT('Ctrl Pts',(19.9748188187978,47.2794586932035,4.28035089713567));
#138805=CARTESIAN_POINT('Ctrl Pts',(15.5356802091074,46.9932012999986,13.2648946881484));
#138806=CARTESIAN_POINT('Ctrl Pts',(7.35783643827567,46.7069439067937,19.0572042439321));
#138807=CARTESIAN_POINT('Ctrl Pts',(-2.59069137699606,46.4206865135889,
20.2633439697462));
#138808=CARTESIAN_POINT('Ctrl Pts',(-11.915762021975,46.134429120384,16.5930529464284));
#138809=CARTESIAN_POINT('Ctrl Pts',(-18.3732710043605,45.8481717271792,
8.92959703724159));
#138810=CARTESIAN_POINT('Ctrl Pts',(-20.4092006155558,45.5619143339743,
-0.882791527622558));
#138811=CARTESIAN_POINT('Ctrl Pts',(-17.5335986653375,45.2756569407694,
-10.4827338271133));
#138812=CARTESIAN_POINT('Ctrl Pts',(-10.4384868552237,44.9893995475646,
-17.559976731777));
#138813=CARTESIAN_POINT('Ctrl Pts',(-0.831323808583485,44.7031421543597,
-20.4113618206262));
#138814=CARTESIAN_POINT('Ctrl Pts',(8.97589965201017,44.4168847611548,-18.350695247981));
#138815=CARTESIAN_POINT('Ctrl Pts',(16.6230476023797,44.13062736795,-11.8738822234453));
#138816=CARTESIAN_POINT('Ctrl Pts',(20.2698123685242,43.8443699747451,-2.53958602769265));
#138817=CARTESIAN_POINT('Ctrl Pts',(19.0385897471557,43.5581125815403,7.40586869224184));
#138818=CARTESIAN_POINT('Ctrl Pts',(13.2256769268747,43.2718551883354,15.569080270625));
#138819=CARTESIAN_POINT('Ctrl Pts',(4.22996773592773,42.9855977951305,19.9855488691264));
#138820=CARTESIAN_POINT('Ctrl Pts',(-5.78369509417002,42.6993404019257,
19.5924388911872));
#138821=CARTESIAN_POINT('Ctrl Pts',(-14.4054954240311,42.4130830087208,
14.4843533592442));
#138822=CARTESIAN_POINT('Ctrl Pts',(-19.5605727417728,42.126825615516,5.89056743115988));
#138823=CARTESIAN_POINT('Ctrl Pts',(-20.0083431840418,41.8405682223111,
-4.12080012580584));
#138824=CARTESIAN_POINT('Ctrl Pts',(-15.6410495338402,41.5543108291062,
-13.140485536204));
#138825=CARTESIAN_POINT('Ctrl Pts',(-7.50969329803673,41.2680534359013,
-18.9978761238368));
#138826=CARTESIAN_POINT('Ctrl Pts',(2.42889176287495,40.9817960426965,-20.2833743605813));
#138827=CARTESIAN_POINT('Ctrl Pts',(11.7829571859348,40.6955386494916,-16.6876214782579));
#138828=CARTESIAN_POINT('Ctrl Pts',(18.3014208039293,40.4092812562868,-9.07594552676596));
#138829=CARTESIAN_POINT('Ctrl Pts',(20.4155960036494,40.1230238630819,0.719882256253895));
#138830=CARTESIAN_POINT('Ctrl Pts',(17.6167005738301,39.8367664698771,10.3424683484829));
#138831=CARTESIAN_POINT('Ctrl Pts',(10.578296575951,39.5505090766722,17.4761103280605));
#138832=CARTESIAN_POINT('Ctrl Pts',(0.994195738873623,39.2642516834673,
20.4040771778391));
#138833=CARTESIAN_POINT('Ctrl Pts',(-8.82916110063272,38.9779942902625,
18.4217454360012));
#138834=CARTESIAN_POINT('Ctrl Pts',(-16.5277554750095,38.6917368970576,
12.0061688144023));
#138835=CARTESIAN_POINT('Ctrl Pts',(-20.2488989842305,38.4054795038528,
2.70127388156862));
#138836=CARTESIAN_POINT('Ctrl Pts',(-19.0970879698103,38.1192221106478,
-7.25369021320675));
#138837=CARTESIAN_POINT('Ctrl Pts',(-13.3495089963898,37.832964717443,-15.4630333442186));
#138838=CARTESIAN_POINT('Ctrl Pts',(-4.38933311268913,37.5467073242381,
-19.9511539894729));
#138839=CARTESIAN_POINT('Ctrl Pts',(5.62714812935582,37.2604499310333,-19.6379732771709));
#138840=CARTESIAN_POINT('Ctrl Pts',(14.2894403531082,36.9741925378284,-14.598859044082));
#138841=CARTESIAN_POINT('Ctrl Pts',(19.512938515618,36.6879351446235,-6.04648827697771));
#138842=CARTESIAN_POINT('Ctrl Pts',(20.0405931700484,36.4016777514187,3.96098686433946));
#138843=CARTESIAN_POINT('Ctrl Pts',(15.7454225689498,36.1154203582138,13.0152394597937));
#138844=CARTESIAN_POINT('Ctrl Pts',(7.66107194303644,35.829162965009,18.937337874762));
#138845=CARTESIAN_POINT('Ctrl Pts',(-2.26693765382205,35.5429055718041,
20.3021129942798));
#138846=CARTESIAN_POINT('Ctrl Pts',(-11.6494014308144,35.2566481785992,
16.781126781882));
#138847=CARTESIAN_POINT('Ctrl Pts',(-18.2284057518238,34.9703907853944,
9.22171659580266));
#138848=CARTESIAN_POINT('Ctrl Pts',(-20.4206893856,34.6841333921895,-0.556928447910499));
#138849=CARTESIAN_POINT('Ctrl Pts',(-17.6986837170356,34.3978759989846,
-10.2015415005054));
#138850=CARTESIAN_POINT('Ctrl Pts',(-10.7174259373256,34.1116186057798,
-17.3911360221588));
#138851=CARTESIAN_POINT('Ctrl Pts',(-1.15701746684761,33.8253612125749,
-20.3954825342843));
#138852=CARTESIAN_POINT('Ctrl Pts',(8.6818863213883,33.5391038193701,-18.4916429665119));
#138853=CARTESIAN_POINT('Ctrl Pts',(16.4313585810362,33.2528464261652,-12.1376494739461));
#138854=CARTESIAN_POINT('Ctrl Pts',(20.2267995627571,32.9665890329603,-2.8628717936124));
#138855=CARTESIAN_POINT('Ctrl Pts',(19.1541630647916,32.6803316397554,7.101213614408));
#138856=CARTESIAN_POINT('Ctrl Pts',(13.4729057438463,32.3940742465506,15.3556705141589));
#138857=CARTESIAN_POINT('Ctrl Pts',(4.54755400228875,32.1078168533457,19.9162012301402));
#138858=CARTESIAN_POINT('Ctrl Pts',(-2.12943310431676,31.9169785912092,
19.7586443984892));
#138859=CARTESIAN_POINT('Ctrl Pts',(-5.25039790755787,31.8215594601409,
18.8912420859273));
#138860=CARTESIAN_POINT('Ctrl Pts',(19.4891569929248,54.7244434698974,-2.1264188819145));
#138861=CARTESIAN_POINT('Ctrl Pts',(19.8404559422262,54.6290243388291,1.09332320776234));
#138862=CARTESIAN_POINT('Ctrl Pts',(18.9164202351586,54.4381860766925,7.70709343019511));
#138863=CARTESIAN_POINT('Ctrl Pts',(12.9734658962871,54.1519286834877,15.7765608474946));
#138864=CARTESIAN_POINT('Ctrl Pts',(3.91014161352722,53.8656712902828,20.0478156190887));
#138865=CARTESIAN_POINT('Ctrl Pts',(-6.09500410711914,53.5794138970779,
19.4952629748948));
#138866=CARTESIAN_POINT('Ctrl Pts',(-14.6329536490035,53.2931565038731,
14.250742296303));
#138867=CARTESIAN_POINT('Ctrl Pts',(-19.6496505079137,53.0068991106682,
5.57693013492155));
#138868=CARTESIAN_POINT('Ctrl Pts',(-19.9374988617836,52.7206417174634,
-4.43908122263271));
#138869=CARTESIAN_POINT('Ctrl Pts',(-15.4273846337018,52.4343843242585,
-13.3867673608494));
#138870=CARTESIAN_POINT('Ctrl Pts',(-7.20460045708284,52.1481269310536,
-19.1129142776718));
#138871=CARTESIAN_POINT('Ctrl Pts',(2.75197782746062,51.8618695378487,-20.2394725301833));
#138872=CARTESIAN_POINT('Ctrl Pts',(12.0462915644812,51.5756121446439,-16.4953508168554));
#138873=CARTESIAN_POINT('Ctrl Pts',(18.4416279927814,51.289354751439,-8.78157347033156));
#138874=CARTESIAN_POINT('Ctrl Pts',(20.3989364274587,51.0030973582342,1.0455127177103));
#138875=CARTESIAN_POINT('Ctrl Pts',(17.4471825633646,50.7168399650293,10.6209940943791));
#138876=CARTESIAN_POINT('Ctrl Pts',(10.2967155408141,50.4305825718244,17.6405029690713));
#138877=CARTESIAN_POINT('Ctrl Pts',(0.668314734963058,50.1443251786196,
20.4147753555185));
#138878=CARTESIAN_POINT('Ctrl Pts',(-9.12091778583661,49.8580677854147,
18.2761745066984));
#138879=CARTESIAN_POINT('Ctrl Pts',(-16.7151758279943,49.5718103922098,
11.7393608807856));
#138880=CARTESIAN_POINT('Ctrl Pts',(-20.2868797422733,49.285552999005,2.37743699886982));
#138881=CARTESIAN_POINT('Ctrl Pts',(-18.976488971025,48.9992956058001,-7.55662377486285));
#138882=CARTESIAN_POINT('Ctrl Pts',(-13.099352720615,48.7130382125953,-15.6721617783377));
#138883=CARTESIAN_POINT('Ctrl Pts',(-4.06982037866806,48.4267808193904,
-20.0161499439244));
#138884=CARTESIAN_POINT('Ctrl Pts',(5.93912569194617,48.1405234261856,-19.5431952998601));
#138885=CARTESIAN_POINT('Ctrl Pts',(14.5188044507151,47.8542660329807,-14.3671157098405));
#138886=CARTESIAN_POINT('Ctrl Pts',(19.6044920616628,47.5680086397758,-5.73354929431732));
#138887=CARTESIAN_POINT('Ctrl Pts',(19.9723034889967,47.281751246571,4.27981189379005));
#138888=CARTESIAN_POINT('Ctrl Pts',(15.5337238780006,46.9954938533661,13.2632243057925));
#138889=CARTESIAN_POINT('Ctrl Pts',(7.35690990244912,46.7092364601612,19.0548044647804));
#138890=CARTESIAN_POINT('Ctrl Pts',(-2.59036514408827,46.4229790669564,
20.2607923074049));
#138891=CARTESIAN_POINT('Ctrl Pts',(-11.9142615292001,46.1367216737515,
16.5909634656204));
#138892=CARTESIAN_POINT('Ctrl Pts',(-18.3709573495274,45.8504642805467,
8.92847257740328));
#138893=CARTESIAN_POINT('Ctrl Pts',(-20.4066305862109,45.5642068873418,
-0.882680362066682));
#138894=CARTESIAN_POINT('Ctrl Pts',(-17.5313907462748,45.2779494941369,
-10.4814137884671));
#138895=CARTESIAN_POINT('Ctrl Pts',(-10.437172388379,44.9916921009321,-17.5577654910554));
#138896=CARTESIAN_POINT('Ctrl Pts',(-0.831219124102038,44.7054347077272,
-20.4087915191314));
#138897=CARTESIAN_POINT('Ctrl Pts',(8.97476936151339,44.4191773145224,-18.3483844360009));
#138898=CARTESIAN_POINT('Ctrl Pts',(16.6209543444934,44.1329199213175,-11.8723870043857));
#138899=CARTESIAN_POINT('Ctrl Pts',(20.2672598916495,43.8466625281126,-2.53926623022787));
#138900=CARTESIAN_POINT('Ctrl Pts',(19.0361923120353,43.5604051349078,7.40493610795193));
#138901=CARTESIAN_POINT('Ctrl Pts',(13.2240114830169,43.2741477417029,15.5671197336142));
#138902=CARTESIAN_POINT('Ctrl Pts',(4.22943507708361,42.987890348498,19.9830321881434));
#138903=CARTESIAN_POINT('Ctrl Pts',(-5.78296678215064,42.7016329552932,
19.5899717125928));
#138904=CARTESIAN_POINT('Ctrl Pts',(-14.4036814114852,42.4153755620883,
14.4825294165099));
#138905=CARTESIAN_POINT('Ctrl Pts',(-19.5581095759244,42.1291181688835,
5.88982566123751));
#138906=CARTESIAN_POINT('Ctrl Pts',(-20.0058236326838,41.8428607756786,
-4.12028121389707));
#138907=CARTESIAN_POINT('Ctrl Pts',(-15.6390799340972,41.5566033824737,
-13.1388308200752));
#138908=CARTESIAN_POINT('Ctrl Pts',(-7.50874763962948,41.2703459892688,
-18.9954838155809));
#138909=CARTESIAN_POINT('Ctrl Pts',(2.42858590458957,40.984088596064,-20.2808201759122));
#138910=CARTESIAN_POINT('Ctrl Pts',(11.7814734166139,40.6978312028591,-16.685520088904));
#138911=CARTESIAN_POINT('Ctrl Pts',(18.2991161968354,40.4115738096543,-9.07480263798868));
#138912=CARTESIAN_POINT('Ctrl Pts',(20.413025168965,40.1253164164494,0.71979160505406));
#138913=CARTESIAN_POINT('Ctrl Pts',(17.6144821901566,39.8390590232446,10.3411659727723));
#138914=CARTESIAN_POINT('Ctrl Pts',(10.5769645035621,39.5528016300397,17.4739096482189));
#138915=CARTESIAN_POINT('Ctrl Pts',(0.994070544738266,39.2665442368348,
20.4015077936632));
#138916=CARTESIAN_POINT('Ctrl Pts',(-8.82804928819338,38.98028684363,18.4194256770235));
#138917=CARTESIAN_POINT('Ctrl Pts',(-16.5256742167881,38.6940294504251,
12.0046569371488));
#138918=CARTESIAN_POINT('Ctrl Pts',(-20.2463491408741,38.4077720572203,
2.70093372355491));
#138919=CARTESIAN_POINT('Ctrl Pts',(-19.0946831682996,38.1215146640153,
-7.25277679199759));
#138920=CARTESIAN_POINT('Ctrl Pts',(-13.3478279589727,37.8352572708105,
-15.4610861611707));
#138921=CARTESIAN_POINT('Ctrl Pts',(-4.38878038575677,37.5489998776056,
-19.9486416396669));
#138922=CARTESIAN_POINT('Ctrl Pts',(5.62643953052426,37.2627424844008,-19.6355003646561));
#138923=CARTESIAN_POINT('Ctrl Pts',(14.2876409547905,36.9764850911959,-14.5970206822172));
#138924=CARTESIAN_POINT('Ctrl Pts',(19.5104813481329,36.690227697991,-6.04572687271288));
#138925=CARTESIAN_POINT('Ctrl Pts',(20.0380695575666,36.4039703047862,3.9604880769133));
#138926=CARTESIAN_POINT('Ctrl Pts',(15.7434398261144,36.1177129115813,13.0136005152982));
#138927=CARTESIAN_POINT('Ctrl Pts',(7.66010722209662,35.8314555183765,18.9349531897545));
#138928=CARTESIAN_POINT('Ctrl Pts',(-2.26665218927312,35.5451981251716,
20.2995564500129));
#138929=CARTESIAN_POINT('Ctrl Pts',(-11.6479344801856,35.2589407319667,
16.7790136177391));
#138930=CARTESIAN_POINT('Ctrl Pts',(-18.2261103378014,34.9726833387619,
9.2205553510574));
#138931=CARTESIAN_POINT('Ctrl Pts',(-20.4181179122233,34.686425945557,-0.556858317191475));
#138932=CARTESIAN_POINT('Ctrl Pts',(-17.6964550042702,34.4001685523521,
-10.2002568699848));
#138933=CARTESIAN_POINT('Ctrl Pts',(-10.7160763557452,34.1139111591473,
-17.3889460447585));
#138934=CARTESIAN_POINT('Ctrl Pts',(-1.15687174811203,33.8276537659424,
-20.3929142283091));
#138935=CARTESIAN_POINT('Ctrl Pts',(8.68079301217168,33.5413963727376,-18.4893144138117));
#138936=CARTESIAN_POINT('Ctrl Pts',(16.4292895459668,33.2551389795327,-12.1361210237995));
#138937=CARTESIAN_POINT('Ctrl Pts',(20.2242523341868,32.9688815863278,-2.86251131862187));
#138938=CARTESIAN_POINT('Ctrl Pts',(19.1517514114745,32.6826241931229,7.10031945815812));
#138939=CARTESIAN_POINT('Ctrl Pts',(13.4712084919399,32.3963667999181,15.3537367211865));
#138940=CARTESIAN_POINT('Ctrl Pts',(4.5469827934743,32.1101094067132,19.9136935582208));
#138941=CARTESIAN_POINT('Ctrl Pts',(-2.12916732578234,31.9192711445767,
19.7561558540843));
#138942=CARTESIAN_POINT('Ctrl Pts',(-5.24973680839221,31.8238520135084,
18.8888634120437));
#138943=CARTESIAN_POINT('Ctrl Pts',(19.4867027240924,54.7267360232649,-2.12615110206191));
#138944=CARTESIAN_POINT('Ctrl Pts',(19.8379571700673,54.6313168921966,1.09318310357887));
#138945=CARTESIAN_POINT('Ctrl Pts',(18.9140379238883,54.44047863006,7.70612425994348));
#138946=CARTESIAN_POINT('Ctrl Pts',(12.9718319877405,54.1542212368552,15.7745732453828));
#138947=CARTESIAN_POINT('Ctrl Pts',(3.90964917605172,53.8679638436503,20.0452911206329));
#138948=CARTESIAN_POINT('Ctrl Pts',(-6.09423650148351,53.5817064504454,
19.4928075528951));
#138949=CARTESIAN_POINT('Ctrl Pts',(-14.6311107593753,53.2954490572406,
14.248947630934));
#138950=CARTESIAN_POINT('Ctrl Pts',(-19.6471758144887,53.0091916640357,
5.57622772822074));
#138951=CARTESIAN_POINT('Ctrl Pts',(-19.9349879147208,52.7229342708309,
-4.4385221391144));
#138952=CARTESIAN_POINT('Ctrl Pts',(-15.4254416953498,52.436676877626,-13.3850814302411));
#138953=CARTESIAN_POINT('Ctrl Pts',(-7.2036931030962,52.1504194844211,-19.1105071746602));
#138954=CARTESIAN_POINT('Ctrl Pts',(2.75163124083226,51.8641620912162,-20.2369235556142));
#138955=CARTESIAN_POINT('Ctrl Pts',(12.0447744437628,51.5779046980115,-16.4932733762141));
#138956=CARTESIAN_POINT('Ctrl Pts',(18.4393054376054,51.2916473048065,-8.78046751178931));
#138957=CARTESIAN_POINT('Ctrl Pts',(20.3963673671325,51.0053899116017,1.04538104524849));
#138958=CARTESIAN_POINT('Ctrl Pts',(17.4449852495513,50.7191325183968,10.6196564766899));
#138959=CARTESIAN_POINT('Ctrl Pts',(10.2954187632331,50.4328751251919,17.638281308405));
#138960=CARTESIAN_POINT('Ctrl Pts',(0.668230566805185,50.1466177319871,
20.4122043003701));
#138961=CARTESIAN_POINT('Ctrl Pts',(-9.11976908927569,49.8603603387822,
18.2738727889235));
#138962=CARTESIAN_POINT('Ctrl Pts',(-16.7130707037703,49.5741029455773,
11.7378824151441));
#138963=CARTESIAN_POINT('Ctrl Pts',(-20.2843247944569,49.2878455523725,
2.37713758232903));
#138964=CARTESIAN_POINT('Ctrl Pts',(-18.9740990549969,49.0015881591676,
-7.55567208689501));
#138965=CARTESIAN_POINT('Ctrl Pts',(-13.0977029763934,48.7153307659628,
-15.6701880122362));
#138966=CARTESIAN_POINT('Ctrl Pts',(-4.06930782184213,48.429073372758,-20.0136290920622));
#138967=CARTESIAN_POINT('Ctrl Pts',(5.93837771313375,48.1428159795531,-19.5407340123286));
#138968=CARTESIAN_POINT('Ctrl Pts',(14.5169759394705,47.8565585863482,-14.3653063024121));
#138969=CARTESIAN_POINT('Ctrl Pts',(19.6020230543625,47.5703011931433,-5.73282720598057));
#138970=CARTESIAN_POINT('Ctrl Pts',(19.9697881591957,47.2840437999385,4.27927289044443));
#138971=CARTESIAN_POINT('Ctrl Pts',(15.5317675468937,46.9977864067336,13.2615539234367));
#138972=CARTESIAN_POINT('Ctrl Pts',(7.35598336662257,46.7115290135287,19.0524046856288));
#138973=CARTESIAN_POINT('Ctrl Pts',(-2.59003891118047,46.4252716203239,
20.2582406450635));
#138974=CARTESIAN_POINT('Ctrl Pts',(-11.9127610364253,46.139014227119,16.5888739848123));
#138975=CARTESIAN_POINT('Ctrl Pts',(-18.3686436946943,45.8527568339142,
8.92734811756499));
#138976=CARTESIAN_POINT('Ctrl Pts',(-20.404060556866,45.5664994407093,-0.882569196510804));
#138977=CARTESIAN_POINT('Ctrl Pts',(-17.5291828272122,45.2802420475044,
-10.4800937498209));
#138978=CARTESIAN_POINT('Ctrl Pts',(-10.4358579215344,44.9939846542997,
-17.5555542503337));
#138979=CARTESIAN_POINT('Ctrl Pts',(-0.83111443962059,44.7077272610947,
-20.4062212176367));
#138980=CARTESIAN_POINT('Ctrl Pts',(8.9736390710166,44.4214698678898,-18.3460736240208));
#138981=CARTESIAN_POINT('Ctrl Pts',(16.6188610866072,44.135212474685,-11.870891785326));
#138982=CARTESIAN_POINT('Ctrl Pts',(20.2647074147747,43.8489550814801,-2.53894643276308));
#138983=CARTESIAN_POINT('Ctrl Pts',(19.0337948769148,43.5626976882753,7.40400352366201));
#138984=CARTESIAN_POINT('Ctrl Pts',(13.222346039159,43.2764402950704,15.5651591966033));
#138985=CARTESIAN_POINT('Ctrl Pts',(4.22890241823948,42.9901829018655,19.9805155071603));
#138986=CARTESIAN_POINT('Ctrl Pts',(-5.78223847013127,42.7039255086607,
19.5875045339983));
#138987=CARTESIAN_POINT('Ctrl Pts',(-14.4018673989393,42.4176681154558,
14.4807054737756));
#138988=CARTESIAN_POINT('Ctrl Pts',(-19.555646410076,42.131410722251,5.88908389131514));
#138989=CARTESIAN_POINT('Ctrl Pts',(-20.0033040813258,41.8451533290461,
-4.11976230198829));
#138990=CARTESIAN_POINT('Ctrl Pts',(-15.6371103343542,41.5588959358412,
-13.1371761039464));
#138991=CARTESIAN_POINT('Ctrl Pts',(-7.50780198122223,41.2726385426363,
-18.993091507325));
#138992=CARTESIAN_POINT('Ctrl Pts',(2.42828004630419,40.9863811494315,-20.2782659912431));
#138993=CARTESIAN_POINT('Ctrl Pts',(11.7799896472929,40.7001237562266,-16.6834186995501));
#138994=CARTESIAN_POINT('Ctrl Pts',(18.2968115897414,40.4138663630218,-9.07365974921141));
#138995=CARTESIAN_POINT('Ctrl Pts',(20.4104543342806,40.1276089698169,0.719700953854232));
#138996=CARTESIAN_POINT('Ctrl Pts',(17.612263806483,39.8413515766121,10.3398635970617));
#138997=CARTESIAN_POINT('Ctrl Pts',(10.5756324311732,39.5550941834072,17.4717089683773));
#138998=CARTESIAN_POINT('Ctrl Pts',(0.993945350602907,39.2688367902023,
20.3989384094874));
#138999=CARTESIAN_POINT('Ctrl Pts',(-8.82693747575403,38.9825793969975,
18.4171059180458));
#139000=CARTESIAN_POINT('Ctrl Pts',(-16.5235929585668,38.6963220037926,
12.0031450598952));
#139001=CARTESIAN_POINT('Ctrl Pts',(-20.2437992975177,38.4100646105878,
2.70059356554118));
#139002=CARTESIAN_POINT('Ctrl Pts',(-19.092278366789,38.1238072173828,-7.25186337078843));
#139003=CARTESIAN_POINT('Ctrl Pts',(-13.3461469215555,37.837549824178,-15.4591389781227));
#139004=CARTESIAN_POINT('Ctrl Pts',(-4.3882276588244,37.5512924309731,-19.9461292898609));
#139005=CARTESIAN_POINT('Ctrl Pts',(5.6257309316927,37.2650350377683,-19.6330274521414));
#139006=CARTESIAN_POINT('Ctrl Pts',(14.2858415564729,36.9787776445634,-14.5951823203523));
#139007=CARTESIAN_POINT('Ctrl Pts',(19.5080241806478,36.6925202513585,-6.04496546844805));
#139008=CARTESIAN_POINT('Ctrl Pts',(20.0355459450848,36.4062628581537,3.95998928948713));
#139009=CARTESIAN_POINT('Ctrl Pts',(15.7414570832789,36.1200054649488,13.0119615708027));
#139010=CARTESIAN_POINT('Ctrl Pts',(7.6591425011568,35.833748071744,18.932568504747));
#139011=CARTESIAN_POINT('Ctrl Pts',(-2.2663667247242,35.5474906785391,20.296999905746));
#139012=CARTESIAN_POINT('Ctrl Pts',(-11.6464675295567,35.2612332853342,
16.7769004535961));
#139013=CARTESIAN_POINT('Ctrl Pts',(-18.223814923779,34.9749758921294,9.21939410631215));
#139014=CARTESIAN_POINT('Ctrl Pts',(-20.4155464388465,34.6887184989245,
-0.556788186472455));
#139015=CARTESIAN_POINT('Ctrl Pts',(-17.6942262915047,34.4024611057196,
-10.1989722394641));
#139016=CARTESIAN_POINT('Ctrl Pts',(-10.7147267741649,34.1162037125148,
-17.3867560673581));
#139017=CARTESIAN_POINT('Ctrl Pts',(-1.15672602937646,33.8299463193099,
-20.3903459223338));
#139018=CARTESIAN_POINT('Ctrl Pts',(8.67969970295505,33.5436889261051,-18.4869858611114));
#139019=CARTESIAN_POINT('Ctrl Pts',(16.4272205108975,33.2574315329002,-12.134592573653));
#139020=CARTESIAN_POINT('Ctrl Pts',(20.2217051056165,32.9711741396953,-2.86215084363134));
#139021=CARTESIAN_POINT('Ctrl Pts',(19.1493397581574,32.6849167464904,7.09942530190823));
#139022=CARTESIAN_POINT('Ctrl Pts',(13.4695112400335,32.3986593532856,15.3518029282142));
#139023=CARTESIAN_POINT('Ctrl Pts',(4.54641158465985,32.1124019600807,19.9111858863013));
#139024=CARTESIAN_POINT('Ctrl Pts',(-2.12890154724792,31.9215636979442,
19.7536673096795));
#139025=CARTESIAN_POINT('Ctrl Pts',(-5.24907570922655,31.8261445668759,
18.8864847381601));
#139026=CARTESIAN_POINT('Ctrl Pts',(19.4842484552599,54.7290285766324,-2.12588332220932));
#139027=CARTESIAN_POINT('Ctrl Pts',(19.8354583979083,54.6336094455641,1.09304299939541));
#139028=CARTESIAN_POINT('Ctrl Pts',(18.911655612618,54.4427711834275,7.70515508969184));
#139029=CARTESIAN_POINT('Ctrl Pts',(12.9701980791939,54.1565137902227,15.7725856432709));
#139030=CARTESIAN_POINT('Ctrl Pts',(3.90915673857621,53.8702563970178,20.042766622177));
#139031=CARTESIAN_POINT('Ctrl Pts',(-6.09346889584789,53.5839990038129,
19.4903521308955));
#139032=CARTESIAN_POINT('Ctrl Pts',(-14.6292678697472,53.2977416106081,
14.2471529655649));
#139033=CARTESIAN_POINT('Ctrl Pts',(-19.6447011210637,53.0114842174032,
5.57552532151993));
#139034=CARTESIAN_POINT('Ctrl Pts',(-19.932476967658,52.7252268241984,-4.43796305559608));
#139035=CARTESIAN_POINT('Ctrl Pts',(-15.4234987569977,52.4389694309935,
-13.3833954996328));
#139036=CARTESIAN_POINT('Ctrl Pts',(-7.20278574910955,52.1527120377887,
-19.1081000716486));
#139037=CARTESIAN_POINT('Ctrl Pts',(2.7512846542039,51.8664546445838,-20.2343745810451));
#139038=CARTESIAN_POINT('Ctrl Pts',(12.0432573230443,51.5801972513789,-16.4911959355728));
#139039=CARTESIAN_POINT('Ctrl Pts',(18.4369828824295,51.293939858174,-8.77936155324705));
#139040=CARTESIAN_POINT('Ctrl Pts',(20.3937983068062,51.0076824649692,1.04524937278667));
#139041=CARTESIAN_POINT('Ctrl Pts',(17.442787935738,50.7214250717643,10.6183188590008));
#139042=CARTESIAN_POINT('Ctrl Pts',(10.2941219856521,50.4351676785594,17.6360596477387));
#139043=CARTESIAN_POINT('Ctrl Pts',(0.668146398647312,50.1489102853546,
20.4096332452217));
#139044=CARTESIAN_POINT('Ctrl Pts',(-9.11862039271476,49.8626528921497,
18.2715710711487));
#139045=CARTESIAN_POINT('Ctrl Pts',(-16.7109655795463,49.5763954989448,
11.7364039495027));
#139046=CARTESIAN_POINT('Ctrl Pts',(-20.2817698466404,49.29013810574,2.37683816578823));
#139047=CARTESIAN_POINT('Ctrl Pts',(-18.9717091389687,49.0038807125351,
-7.55472039892717));
#139048=CARTESIAN_POINT('Ctrl Pts',(-13.0960532321718,48.7176233193303,
-15.6682142461347));
#139049=CARTESIAN_POINT('Ctrl Pts',(-4.06879526501619,48.4313659261255,
-20.0111082402));
#139050=CARTESIAN_POINT('Ctrl Pts',(5.93762973432133,48.1451085329206,-19.5382727247972));
#139051=CARTESIAN_POINT('Ctrl Pts',(14.5151474282259,47.8588511397157,-14.3634968949836));
#139052=CARTESIAN_POINT('Ctrl Pts',(19.5995540470623,47.5725937465108,-5.73210511764381));
#139053=CARTESIAN_POINT('Ctrl Pts',(19.9672728293946,47.286336353306,4.27873388709882));
#139054=CARTESIAN_POINT('Ctrl Pts',(15.5298112157868,47.0000789601011,13.2598835410808));
#139055=CARTESIAN_POINT('Ctrl Pts',(7.35505683079602,46.7138215668962,19.0500049064771));
#139056=CARTESIAN_POINT('Ctrl Pts',(-2.58971267827268,46.4275641736914,
20.2556889827221));
#139057=CARTESIAN_POINT('Ctrl Pts',(-11.9112605436505,46.1413067804865,
16.5867845040042));
#139058=CARTESIAN_POINT('Ctrl Pts',(-18.3663300398612,45.8550493872817,
8.92622365772668));
#139059=CARTESIAN_POINT('Ctrl Pts',(-20.401490527521,45.5687919940768,-0.882458030954929));
#139060=CARTESIAN_POINT('Ctrl Pts',(-17.5269749081496,45.2825346008719,
-10.4787737111747));
#139061=CARTESIAN_POINT('Ctrl Pts',(-10.4345434546898,44.9962772076671,
-17.5533430096121));
#139062=CARTESIAN_POINT('Ctrl Pts',(-0.831009755139143,44.7100198144622,
-20.4036509161419));
#139063=CARTESIAN_POINT('Ctrl Pts',(8.97250878051982,44.4237624212574,-18.3437628120407));
#139064=CARTESIAN_POINT('Ctrl Pts',(16.616767828721,44.1375050280525,-11.8693965662664));
#139065=CARTESIAN_POINT('Ctrl Pts',(20.2621549379,43.8512476348476,-2.5386266352983));
#139066=CARTESIAN_POINT('Ctrl Pts',(19.0313974417944,43.5649902416428,7.40307093937211));
#139067=CARTESIAN_POINT('Ctrl Pts',(13.2206805953012,43.2787328484379,15.5631986595924));
#139068=CARTESIAN_POINT('Ctrl Pts',(4.22836975939536,42.992475455233,19.9779988261773));
#139069=CARTESIAN_POINT('Ctrl Pts',(-5.7815101581119,42.7062180620282,19.5850373554038));
#139070=CARTESIAN_POINT('Ctrl Pts',(-14.4000533863935,42.4199606688233,
14.4788815310413));
#139071=CARTESIAN_POINT('Ctrl Pts',(-19.5531832442276,42.1337032756185,
5.88834212139276));
#139072=CARTESIAN_POINT('Ctrl Pts',(-20.0007845299679,41.8474458824136,
-4.11924339007953));
#139073=CARTESIAN_POINT('Ctrl Pts',(-15.6351407346112,41.5611884892087,
-13.1355213878175));
#139074=CARTESIAN_POINT('Ctrl Pts',(-7.50685632281498,41.2749310960039,
-18.990699199069));
#139075=CARTESIAN_POINT('Ctrl Pts',(2.42797418801882,40.988673702799,-20.275711806574));
#139076=CARTESIAN_POINT('Ctrl Pts',(11.778505877972,40.7024163095941,-16.6813173101961));
#139077=CARTESIAN_POINT('Ctrl Pts',(18.2945069826475,40.4161589163894,-9.07251686043413));
#139078=CARTESIAN_POINT('Ctrl Pts',(20.4078834995962,40.1299015231844,0.719610302654397));
#139079=CARTESIAN_POINT('Ctrl Pts',(17.6100454228095,39.8436441299796,10.3385612213511));
#139080=CARTESIAN_POINT('Ctrl Pts',(10.5743003587843,39.5573867367747,17.4695082885356));
#139081=CARTESIAN_POINT('Ctrl Pts',(0.993820156467551,39.2711293435698,
20.3963690253115));
#139082=CARTESIAN_POINT('Ctrl Pts',(-8.82582566331469,38.984871950365,18.4147861590682));
#139083=CARTESIAN_POINT('Ctrl Pts',(-16.5215117003454,38.6986145571601,
12.0016331826417));
#139084=CARTESIAN_POINT('Ctrl Pts',(-20.2412494541613,38.4123571639553,
2.70025340752747));
#139085=CARTESIAN_POINT('Ctrl Pts',(-19.0898735652784,38.1260997707503,
-7.25094994957927));
#139086=CARTESIAN_POINT('Ctrl Pts',(-13.3444658841383,37.8398423775456,
-15.4571917950747));
#139087=CARTESIAN_POINT('Ctrl Pts',(-4.38767493189203,37.5535849843406,
-19.9436169400549));
#139088=CARTESIAN_POINT('Ctrl Pts',(5.62502233286113,37.2673275911359,-19.6305545396266));
#139089=CARTESIAN_POINT('Ctrl Pts',(14.2840421581553,36.9810701979309,-14.5933439584875));
#139090=CARTESIAN_POINT('Ctrl Pts',(19.5055670131628,36.694812804726,-6.04420406418323));
#139091=CARTESIAN_POINT('Ctrl Pts',(20.033022332603,36.4085554115212,3.95949050206097));
#139092=CARTESIAN_POINT('Ctrl Pts',(15.7394743404435,36.1222980183163,13.0103226263072));
#139093=CARTESIAN_POINT('Ctrl Pts',(7.65817778021698,35.8360406251115,18.9301838197395));
#139094=CARTESIAN_POINT('Ctrl Pts',(-2.26608126017527,35.5497832319066,
20.2944433614791));
#139095=CARTESIAN_POINT('Ctrl Pts',(-11.6450005789278,35.2635258387017,
16.7747872894531));
#139096=CARTESIAN_POINT('Ctrl Pts',(-18.2215195097566,34.9772684454969,
9.2182328615669));
#139097=CARTESIAN_POINT('Ctrl Pts',(-20.4129749654698,34.691011052292,-0.556718055753438));
#139098=CARTESIAN_POINT('Ctrl Pts',(-17.6919975787392,34.4047536590871,
-10.1976876089435));
#139099=CARTESIAN_POINT('Ctrl Pts',(-10.7133771925845,34.1184962658823,
-17.3845660899578));
#139100=CARTESIAN_POINT('Ctrl Pts',(-1.15658031064088,33.8322388726774,
-20.3877776163586));
#139101=CARTESIAN_POINT('Ctrl Pts',(8.67860639373843,33.5459814794727,-18.4846573084111));
#139102=CARTESIAN_POINT('Ctrl Pts',(16.4251514758282,33.2597240862677,-12.1330641235064));
#139103=CARTESIAN_POINT('Ctrl Pts',(20.2191578770462,32.9734666930628,-2.86179036864081));
#139104=CARTESIAN_POINT('Ctrl Pts',(19.1469281048403,32.6872092998579,7.09853114565834));
#139105=CARTESIAN_POINT('Ctrl Pts',(13.4678139881271,32.4009519066531,15.3498691352418));
#139106=CARTESIAN_POINT('Ctrl Pts',(4.5458403758454,32.1146945134482,19.9086782143819));
#139107=CARTESIAN_POINT('Ctrl Pts',(-2.12863576871351,31.9238562513117,
19.7511787652746));
#139108=CARTESIAN_POINT('Ctrl Pts',(-5.24841461006088,31.8284371202434,
18.8841060642764));
#139109=CARTESIAN_POINT('Ctrl Pts',(-19.9986197370696,37.4282758541099,
-4.49626751404379E-7));
#139110=CARTESIAN_POINT('Ctrl Pts',(-19.998957971372,37.4465853212351,0.634026135321536));
#139111=CARTESIAN_POINT('Ctrl Pts',(-19.9694366643747,37.4648910812026,
1.26793542100274));
#139112=CARTESIAN_POINT('Ctrl Pts',(-19.8864081666744,37.490423734692,2.14807780157893));
#139113=CARTESIAN_POINT('Ctrl Pts',(-19.8582321822713,37.4976502355188,
2.39673440419468));
#139114=CARTESIAN_POINT('Ctrl Pts',(-19.7692302382996,37.5172218453607,
3.06847210577092));
#139115=CARTESIAN_POINT('Ctrl Pts',(-19.6994159739659,37.5295672286671,
3.49034458974456));
#139116=CARTESIAN_POINT('Ctrl Pts',(-19.4126902587299,37.5719413060985,
4.92898858852636));
#139117=CARTESIAN_POINT('Ctrl Pts',(-19.128308286619,37.6019722104952,5.93239523688595));
#139118=CARTESIAN_POINT('Ctrl Pts',(-18.407230478684,37.6621104453651,7.88624566314538));
#139119=CARTESIAN_POINT('Ctrl Pts',(-17.9701539120069,37.6922177780876,
8.83654865828719));
#139120=CARTESIAN_POINT('Ctrl Pts',(-17.0758366718805,37.7452614384091,
10.44123136594));
#139121=CARTESIAN_POINT('Ctrl Pts',(-16.6481714825073,37.7681985131768,
11.1121999668191));
#139122=CARTESIAN_POINT('Ctrl Pts',(-15.9328013612726,37.8033985617809,
12.0988270079384));
#139123=CARTESIAN_POINT('Ctrl Pts',(-15.6725208415573,37.8156641307403,
12.4345980177449));
#139124=CARTESIAN_POINT('Ctrl Pts',(-14.7365379369876,37.858040312163,13.5642106365411));
#139125=CARTESIAN_POINT('Ctrl Pts',(-14.007334974473,37.8881530713842,14.3138270700973));
#139126=CARTESIAN_POINT('Ctrl Pts',(-12.4395490728707,37.9484551263548,
15.6933830649008));
#139127=CARTESIAN_POINT('Ctrl Pts',(-11.6006966651173,37.9786444240746,
16.3230160016659));
#139128=CARTESIAN_POINT('Ctrl Pts',(-10.0504712662253,38.0316863157497,
17.3085974020533));
#139129=CARTESIAN_POINT('Ctrl Pts',(-9.35763210425665,38.0545396806093,
17.6938753074487));
#139130=CARTESIAN_POINT('Ctrl Pts',(-8.26422627134531,38.089576136715,18.2191147327394));
#139131=CARTESIAN_POINT('Ctrl Pts',(-7.87814881989996,38.1017617801734,
18.3896592193527));
#139132=CARTESIAN_POINT('Ctrl Pts',(-6.51771315136144,38.1441406098621,
18.9388158086655));
#139133=CARTESIAN_POINT('Ctrl Pts',(-5.5170594092899,38.1743359498609,19.2525010593245));
#139134=CARTESIAN_POINT('Ctrl Pts',(-3.47624479686098,38.2348033770812,
19.7217165177226));
#139135=CARTESIAN_POINT('Ctrl Pts',(-2.43599220677289,38.2650754662674,
19.8768466438024));
#139136=CARTESIAN_POINT('Ctrl Pts',(-0.603618221844552,38.3181146813777,
20.0057765861756));
#139137=CARTESIAN_POINT('Ctrl Pts',(0.186109837292015,38.340882592151,20.0149865946303));
#139138=CARTESIAN_POINT('Ctrl Pts',(1.39202375303941,38.3757537113823,19.9572960372904));
#139139=CARTESIAN_POINT('Ctrl Pts',(1.80999755917465,38.3878594293104,19.9240150780674));
#139140=CARTESIAN_POINT('Ctrl Pts',(3.26809276319684,38.4302417771956,19.760691954882));
#139141=CARTESIAN_POINT('Ctrl Pts',(4.30042537554751,38.4605205677861,19.5603891087017));
#139142=CARTESIAN_POINT('Ctrl Pts',(6.32439553562842,38.5211551003888,19.0010054302397));
#139143=CARTESIAN_POINT('Ctrl Pts',(7.31592289252616,38.5515108443592,18.6415268818113));
#139144=CARTESIAN_POINT('Ctrl Pts',(8.98867733714451,38.6045465130683,17.8828128958326));
#139145=CARTESIAN_POINT('Ctrl Pts',(9.68499009721652,38.627227236706,17.5165932769632));
#139146=CARTESIAN_POINT('Ctrl Pts',(10.7134108511987,38.6619312857974,16.8953264345095));
#139147=CARTESIAN_POINT('Ctrl Pts',(11.062984411511,38.673957078162,16.6688491557536));
#139148=CARTESIAN_POINT('Ctrl Pts',(12.2684323178121,38.7163438377571,15.8321531984488));
#139149=CARTESIAN_POINT('Ctrl Pts',(13.0836961180678,38.7467069723376,15.1632843828137));
#139150=CARTESIAN_POINT('Ctrl Pts',(14.6022884821436,38.8075103896646,13.7045701966296));
#139151=CARTESIAN_POINT('Ctrl Pts',(15.3053294260481,38.8379506743623,12.9144257788816));
#139152=CARTESIAN_POINT('Ctrl Pts',(16.4152191650141,38.8909819032418,11.4511000289482));
#139153=CARTESIAN_POINT('Ctrl Pts',(16.8517051046686,38.9135736604801,10.8002675677294));
#139154=CARTESIAN_POINT('Ctrl Pts',(17.4579512250666,38.9481088599541,9.76969871483973));
#139155=CARTESIAN_POINT('Ctrl Pts',(17.6564988405668,38.9600547267231,9.40669487925061));
#139156=CARTESIAN_POINT('Ctrl Pts',(18.3196119862208,39.0024468073732,8.0975018247148));
#139157=CARTESIAN_POINT('Ctrl Pts',(18.7199927853325,39.0328952019777,7.11871222160781));
#139158=CARTESIAN_POINT('Ctrl Pts',(19.363879155368,39.0938693858165,5.10766351757158));
#139159=CARTESIAN_POINT('Ctrl Pts',(19.606987400564,39.1243951771382,4.07527748130916));
#139160=CARTESIAN_POINT('Ctrl Pts',(19.8865312629481,39.1774212660843,2.26024564512007));
#139161=CARTESIAN_POINT('Ctrl Pts',(19.9604920884918,39.1999223685041,1.48327155052723));
#139162=CARTESIAN_POINT('Ctrl Pts',(19.9971086962963,39.2292089883573,0.469992595735183));
#139163=CARTESIAN_POINT('Ctrl Pts',(20.001424974122,39.2359966845292,0.235003593082636));
#139164=CARTESIAN_POINT('Ctrl Pts',(20.0015373057718,39.242784888888,7.64894882955083E-7));
#139165=CARTESIAN_POINT('Ctrl Pts',(19.6083726319963,40.143696232507,7.11313451544257E-6));
#139166=CARTESIAN_POINT('Ctrl Pts',(19.6085440266497,40.1368713444366,0.230625022859085));
#139167=CARTESIAN_POINT('Ctrl Pts',(19.6045906142837,40.1300560359583,0.461002577782154));
#139168=CARTESIAN_POINT('Ctrl Pts',(19.5965070463879,40.1232504907533,0.690998676900367));
#139169=CARTESIAN_POINT('Ctrl Pts',(19.5808258582745,40.1100485190559,1.13716454599967));
#139170=CARTESIAN_POINT('Ctrl Pts',(19.5496026736515,40.0968834392678,1.5818943898967));
#139171=CARTESIAN_POINT('Ctrl Pts',(19.5033173373367,40.083752410647,2.02418994862968));
#139172=CARTESIAN_POINT('Ctrl Pts',(19.4942833057691,40.0811894795651,2.11051776555756));
#139173=CARTESIAN_POINT('Ctrl Pts',(19.4846754188868,40.0786278590218,2.19675305584686));
#139174=CARTESIAN_POINT('Ctrl Pts',(19.4744971612465,40.0760675442244,2.2828886977233));
#139175=CARTESIAN_POINT('Ctrl Pts',(19.4212433184187,40.0626716756356,2.7335605215727));
#139176=CARTESIAN_POINT('Ctrl Pts',(19.3523772046607,40.0493110736199,3.18149859642775));
#139177=CARTESIAN_POINT('Ctrl Pts',(19.2683995660184,40.0359831130379,3.62567283286076));
#139178=CARTESIAN_POINT('Ctrl Pts',(19.2537104100078,40.0336518199049,3.70336666612792));
#139179=CARTESIAN_POINT('Ctrl Pts',(19.238558857114,40.0313215254539,3.78094551843216));
#139180=CARTESIAN_POINT('Ctrl Pts',(19.2229475268712,40.0289922136446,3.85840410067495));
#139181=CARTESIAN_POINT('Ctrl Pts',(19.2109592220002,40.0272034807387,3.91788635390788));
#139182=CARTESIAN_POINT('Ctrl Pts',(19.1986997986637,40.0254153193423,3.9772976541927));
#139183=CARTESIAN_POINT('Ctrl Pts',(19.1861704586889,40.023627726328,4.0366355182587));
#139184=CARTESIAN_POINT('Ctrl Pts',(19.1087731139844,40.0125852489913,4.40318260919784));
#139185=CARTESIAN_POINT('Ctrl Pts',(19.0210766665399,40.0015646111565,4.76692477067855));
#139186=CARTESIAN_POINT('Ctrl Pts',(18.923360390009,39.9905641360529,5.12729598749637));
#139187=CARTESIAN_POINT('Ctrl Pts',(18.8057912659297,39.9773287133751,5.56088320355487));
#139188=CARTESIAN_POINT('Ctrl Pts',(18.6737172381004,39.9641223555301,5.98959078134099));
#139189=CARTESIAN_POINT('Ctrl Pts',(18.5276175258566,39.9509438947518,6.41244825936452));
#139190=CARTESIAN_POINT('Ctrl Pts',(18.4955451700906,39.9480509097072,6.50527551593633));
#139191=CARTESIAN_POINT('Ctrl Pts',(18.4627968535625,39.9451592406491,6.59782110760577));
#139192=CARTESIAN_POINT('Ctrl Pts',(18.4293775456692,39.9422688214492,6.69007519442739));
#139193=CARTESIAN_POINT('Ctrl Pts',(18.3512142267416,39.9355085151474,6.90584524070203));
#139194=CARTESIAN_POINT('Ctrl Pts',(18.2693930269248,39.9287434903142,7.12002258662918));
#139195=CARTESIAN_POINT('Ctrl Pts',(18.18395504796,39.9219951622835,7.33247334887907));
#139196=CARTESIAN_POINT('Ctrl Pts',(18.0664593210676,39.9127147495575,7.62463916368266));
#139197=CARTESIAN_POINT('Ctrl Pts',(17.942122917508,39.9034658140141,7.91354063337942));
#139198=CARTESIAN_POINT('Ctrl Pts',(17.8111462892873,39.894213470724,8.19886006665049));
#139199=CARTESIAN_POINT('Ctrl Pts',(17.7455871889169,39.8895822986541,8.34167398404595));
#139200=CARTESIAN_POINT('Ctrl Pts',(17.678360696582,39.8849544425397,8.48358804684807));
#139201=CARTESIAN_POINT('Ctrl Pts',(17.6094862718717,39.8803299126922,8.62456355011494));
#139202=CARTESIAN_POINT('Ctrl Pts',(17.4454895048241,39.8693184531076,8.96024006379771));
#139203=CARTESIAN_POINT('Ctrl Pts',(17.272148336714,39.8583255156962,9.2905975068063));
#139204=CARTESIAN_POINT('Ctrl Pts',(17.0897359707315,39.847353867988,9.61508930696052));
#139205=CARTESIAN_POINT('Ctrl Pts',(17.0308179302253,39.8438100951707,9.71989810609225));
#139206=CARTESIAN_POINT('Ctrl Pts',(16.9709533527852,39.8402684937939,9.82409546268496));
#139207=CARTESIAN_POINT('Ctrl Pts',(16.9101512459723,39.8367291149083,9.92766352744475));
#139208=CARTESIAN_POINT('Ctrl Pts',(16.6859959618082,39.8236807104785,10.3094813657315));
#139209=CARTESIAN_POINT('Ctrl Pts',(16.44909919813,39.8106626589183,10.6827456587618));
#139210=CARTESIAN_POINT('Ctrl Pts',(16.2003431675793,39.7976734489328,11.0468278519412));
#139211=CARTESIAN_POINT('Ctrl Pts',(16.1523064810602,39.7951651334285,11.1171348999442));
#139212=CARTESIAN_POINT('Ctrl Pts',(16.103827414116,39.7926579058134,11.187099699249));
#139213=CARTESIAN_POINT('Ctrl Pts',(16.0549121107588,39.7901517700538,11.2567179420977));
#139214=CARTESIAN_POINT('Ctrl Pts',(15.7963495528849,39.7769045278228,11.6247146570361));
#139215=CARTESIAN_POINT('Ctrl Pts',(15.5256023644855,39.7636873361427,11.9830238405288));
#139216=CARTESIAN_POINT('Ctrl Pts',(15.2435839265632,39.7504989727692,12.3310012968376));
#139217=CARTESIAN_POINT('Ctrl Pts',(15.1950637873573,39.7482299678364,12.3908694201597));
#139218=CARTESIAN_POINT('Ctrl Pts',(15.1462099033058,39.7459618157893,12.4504318582283));
#139219=CARTESIAN_POINT('Ctrl Pts',(15.0970267752212,39.7436945080492,12.5096854903878));
#139220=CARTESIAN_POINT('Ctrl Pts',(15.0458024095519,39.7413331006869,12.5713983142601));
#139221=CARTESIAN_POINT('Ctrl Pts',(14.9942209143926,39.7389725859664,12.6327761916866));
#139222=CARTESIAN_POINT('Ctrl Pts',(14.9422875162736,39.7366129689955,12.6938154089187));
#139223=CARTESIAN_POINT('Ctrl Pts',(14.6364470116013,39.7227169700559,13.0532809104883));
#139224=CARTESIAN_POINT('Ctrl Pts',(14.3184067034215,39.7088525570805,13.4009958261783));
#139225=CARTESIAN_POINT('Ctrl Pts',(13.9892011882832,39.6950179693621,13.7362415327221));
#139226=CARTESIAN_POINT('Ctrl Pts',(13.6790189828798,39.6819828203989,14.0521148939691));
#139227=CARTESIAN_POINT('Ctrl Pts',(13.3589243218344,39.6689741790317,14.3569185050078));
#139228=CARTESIAN_POINT('Ctrl Pts',(13.029767317586,39.6559921782785,14.6500633357217));
#139229=CARTESIAN_POINT('Ctrl Pts',(12.9682132042031,39.6535644749759,14.7048829807983));
#139230=CARTESIAN_POINT('Ctrl Pts',(12.9063420526452,39.6511376795652,14.7592950503833));
#139231=CARTESIAN_POINT('Ctrl Pts',(12.8441592542253,39.6487117579008,14.8132958855933));
#139232=CARTESIAN_POINT('Ctrl Pts',(12.7555257752278,39.6452539225774,14.8902670418463));
#139233=CARTESIAN_POINT('Ctrl Pts',(12.6662618398651,39.6417950984734,14.96640433603));
#139234=CARTESIAN_POINT('Ctrl Pts',(12.5763798263338,39.6383393617393,15.0416940485974));
#139235=CARTESIAN_POINT('Ctrl Pts',(12.2650316935197,39.6263688112657,15.3024949642314));
#139236=CARTESIAN_POINT('Ctrl Pts',(11.9462641743832,39.6144352404195,15.5531276685126));
#139237=CARTESIAN_POINT('Ctrl Pts',(11.6207466120366,39.6025148856654,15.7931649110057));
#139238=CARTESIAN_POINT('Ctrl Pts',(11.5554513647282,39.6001237934427,15.8413137451234));
#139239=CARTESIAN_POINT('Ctrl Pts',(11.4898843551214,39.5977336719501,15.8890358263057));
#139240=CARTESIAN_POINT('Ctrl Pts',(11.4240504919214,39.5953445146036,15.9363278337256));
#139241=CARTESIAN_POINT('Ctrl Pts',(11.0655105065656,39.5823328455569,16.1938864034885));
#139242=CARTESIAN_POINT('Ctrl Pts',(10.6990511011232,39.5693490094009,16.4386921152992));
#139243=CARTESIAN_POINT('Ctrl Pts',(10.3254964849117,39.556396769575,16.6701824235575));
#139244=CARTESIAN_POINT('Ctrl Pts',(10.2685073305065,39.5544207875813,16.7054983756248));
#139245=CARTESIAN_POINT('Ctrl Pts',(10.2113529536181,39.5524455303962,16.7405045025695));
#139246=CARTESIAN_POINT('Ctrl Pts',(10.1540362237486,39.5504710067202,16.7751988621169));
#139247=CARTESIAN_POINT('Ctrl Pts',(9.77944091203753,39.5375664444121,17.0019449528109));
#139248=CARTESIAN_POINT('Ctrl Pts',(9.39791214163616,39.5246933457771,17.2153741584548));
#139249=CARTESIAN_POINT('Ctrl Pts',(9.01049536792937,39.5118502378232,17.4153680001439));
#139250=CARTESIAN_POINT('Ctrl Pts',(8.93784027806413,39.5094416762279,17.4528743022108));
#139251=CARTESIAN_POINT('Ctrl Pts',(8.864977917736,39.5070341802884,17.4899081462921));
#139252=CARTESIAN_POINT('Ctrl Pts',(8.79191492088399,39.5046277528061,17.52646883613));
#139253=CARTESIAN_POINT('Ctrl Pts',(8.39444864926652,39.4915366697614,17.725360774645));
#139254=CARTESIAN_POINT('Ctrl Pts',(7.99105052454118,39.478476781064,17.910248257398));
#139255=CARTESIAN_POINT('Ctrl Pts',(7.58279683684396,39.4654468838802,18.0810150461806));
#139256=CARTESIAN_POINT('Ctrl Pts',(7.51447726677399,39.4632663843514,18.109592163653));
#139257=CARTESIAN_POINT('Ctrl Pts',(7.4460215614957,39.461086723946,18.1377738929649));
#139258=CARTESIAN_POINT('Ctrl Pts',(7.37743457496636,39.4589078944905,18.1655597527505));
#139259=CARTESIAN_POINT('Ctrl Pts',(7.30109651664428,39.4564828337251,18.1964857154174));
#139260=CARTESIAN_POINT('Ctrl Pts',(7.22459584246559,39.454058780515,18.2269212962825));
#139261=CARTESIAN_POINT('Ctrl Pts',(7.14793947089062,39.4516357393512,18.2568657276133));
#139262=CARTESIAN_POINT('Ctrl Pts',(6.74277202836225,39.4388287492561,18.4151370938544));
#139263=CARTESIAN_POINT('Ctrl Pts',(6.3332599370597,39.4260503676128,18.5596855743248));
#139264=CARTESIAN_POINT('Ctrl Pts',(5.9203880496491,39.4132991119297,18.6904126213978));
#139265=CARTESIAN_POINT('Ctrl Pts',(5.5023230338347,39.4003874701557,18.8227839614392));
#139266=CARTESIAN_POINT('Ctrl Pts',(5.08081320502216,39.3875036799115,18.9409837555236));
#139267=CARTESIAN_POINT('Ctrl Pts',(4.65686195954623,39.3746478637866,19.044912822824));
#139268=CARTESIAN_POINT('Ctrl Pts',(4.58076796099704,39.3723404039926,19.0635668033955));
#139269=CARTESIAN_POINT('Ctrl Pts',(4.50459514953134,39.3700338241136,19.0817611054846));
#139270=CARTESIAN_POINT('Ctrl Pts',(4.42834911531075,39.3677280950519,19.099495234877));
#139271=CARTESIAN_POINT('Ctrl Pts',(4.28441608175071,39.3633754676423,19.1329727405215));
#139272=CARTESIAN_POINT('Ctrl Pts',(4.1402245605751,39.3590212031874,19.1648150270562));
#139273=CARTESIAN_POINT('Ctrl Pts',(3.99580983798131,39.3546727689213,19.195010869711));
#139274=CARTESIAN_POINT('Ctrl Pts',(3.63622632486979,39.3438454429959,19.270196605543));
#139275=CARTESIAN_POINT('Ctrl Pts',(3.27525686187105,39.3330541955392,19.3351748819826));
#139276=CARTESIAN_POINT('Ctrl Pts',(2.91349323421776,39.3222710642262,19.389921026273));
#139277=CARTESIAN_POINT('Ctrl Pts',(2.78001338127713,39.3182924144342,19.4101207001218));
#139278=CARTESIAN_POINT('Ctrl Pts',(2.6464253741211,39.3143165745963,19.4289255931073));
#139279=CARTESIAN_POINT('Ctrl Pts',(2.51275663426668,39.3103435409031,19.4463333163104));
#139280=CARTESIAN_POINT('Ctrl Pts',(2.13679252049321,39.2991687659105,19.495295244387));
#139281=CARTESIAN_POINT('Ctrl Pts',(1.76018713088548,39.2880158066508,19.5332043776206));
#139282=CARTESIAN_POINT('Ctrl Pts',(1.3835745668866,39.2768874533614,19.5600030631956));
#139283=CARTESIAN_POINT('Ctrl Pts',(1.24048117550714,39.2726592518491,19.5701851844789));
#139284=CARTESIAN_POINT('Ctrl Pts',(1.09738610989098,39.2684345354076,19.5787635472362));
#139285=CARTESIAN_POINT('Ctrl Pts',(0.954323160703061,39.2642133882413,
19.5857352512484));
#139286=CARTESIAN_POINT('Ctrl Pts',(0.52202216271863,39.251458121116,19.606802023737));
#139287=CARTESIAN_POINT('Ctrl Pts',(0.090015538453506,39.2387355628291,
19.6131987651064));
#139288=CARTESIAN_POINT('Ctrl Pts',(-0.340754262198007,39.2260442826338,
19.605318088659));
#139289=CARTESIAN_POINT('Ctrl Pts',(-0.418891684997433,39.2237422087071,
19.6038886111362));
#139290=CARTESIAN_POINT('Ctrl Pts',(-0.496988597842785,39.2214411732854,
19.6019893438555));
#139291=CARTESIAN_POINT('Ctrl Pts',(-0.575039619165419,39.2191411781148,
19.5996225861737));
#139292=CARTESIAN_POINT('Ctrl Pts',(-1.01379949709876,39.20621187132,19.5863179772914));
#139293=CARTESIAN_POINT('Ctrl Pts',(-1.45110318455393,39.1933150447586,
19.5582414464176));
#139294=CARTESIAN_POINT('Ctrl Pts',(-1.88598622206073,39.1804495178927,
19.5158013855011));
#139295=CARTESIAN_POINT('Ctrl Pts',(-1.95647463100115,39.1783641973795,
19.5089224499913));
#139296=CARTESIAN_POINT('Ctrl Pts',(-2.02689959923299,39.1762796980672,
19.5016661352539));
#139297=CARTESIAN_POINT('Ctrl Pts',(-2.09725719727932,39.1741960122768,
19.4940341495726));
#139298=CARTESIAN_POINT('Ctrl Pts',(-2.18191963917195,39.17168867928,19.4848504570901));
#139299=CARTESIAN_POINT('Ctrl Pts',(-2.26648452537885,39.1691825013102,
19.4751228290204));
#139300=CARTESIAN_POINT('Ctrl Pts',(-2.35094473434877,39.1666774833778,
19.4648542575623));
#139301=CARTESIAN_POINT('Ctrl Pts',(-2.7712455194892,39.1542117197166,19.4137545894616));
#139302=CARTESIAN_POINT('Ctrl Pts',(-3.18894917229472,39.1417750002296,
19.3492598283697));
#139303=CARTESIAN_POINT('Ctrl Pts',(-3.60321536238268,39.1293658757111,
19.2717345012266));
#139304=CARTESIAN_POINT('Ctrl Pts',(-4.02943065331668,39.1165988221995,
19.1919730322638));
#139305=CARTESIAN_POINT('Ctrl Pts',(-4.45200701014893,39.1038610404451,
19.0984182809586));
#139306=CARTESIAN_POINT('Ctrl Pts',(-4.87004805092125,39.0911526400679,
18.9914606540436));
#139307=CARTESIAN_POINT('Ctrl Pts',(-4.94221861927778,39.0889586629492,
18.9729954987798));
#139308=CARTESIAN_POINT('Ctrl Pts',(-5.01425417388342,39.0867655420182,
18.9541308586586));
#139309=CARTESIAN_POINT('Ctrl Pts',(-5.08615030030132,39.0845732518601,
18.9348687152667));
#139310=CARTESIAN_POINT('Ctrl Pts',(-5.23447439736429,39.0800504844398,
18.8951302735947));
#139311=CARTESIAN_POINT('Ctrl Pts',(-5.38220517609622,39.0755262554036,
18.8537056109916));
#139312=CARTESIAN_POINT('Ctrl Pts',(-5.52930195254773,39.0710087259937,
18.8106033314882));
#139313=CARTESIAN_POINT('Ctrl Pts',(-5.86780837106531,39.0606127626152,
18.7114142220013));
#139314=CARTESIAN_POINT('Ctrl Pts',(-6.20295882732025,39.0502522096154,
18.603340159562));
#139315=CARTESIAN_POINT('Ctrl Pts',(-6.5342845622201,39.0398996641773,18.4866212062766));
#139316=CARTESIAN_POINT('Ctrl Pts',(-6.68984932511726,39.0350389150509,
18.4318190753798));
#139317=CARTESIAN_POINT('Ctrl Pts',(-6.84456973915078,39.0301826249431,
18.3751085993546));
#139318=CARTESIAN_POINT('Ctrl Pts',(-6.99839978149431,39.025330809502,18.316510532931));
#139319=CARTESIAN_POINT('Ctrl Pts',(-7.31643579563625,39.0152999207321,
18.1953619250396));
#139320=CARTESIAN_POINT('Ctrl Pts',(-7.63066733120157,39.0052879271511,
18.0661444937063));
#139321=CARTESIAN_POINT('Ctrl Pts',(-7.94067201558901,38.9952969923314,
17.9290467625138));
#139322=CARTESIAN_POINT('Ctrl Pts',(-8.12024152610506,38.9895097659908,
17.8496332125807));
#139323=CARTESIAN_POINT('Ctrl Pts',(-8.29839404664166,38.9837294679108,
17.7675752655363));
#139324=CARTESIAN_POINT('Ctrl Pts',(-8.47505043975888,38.9779563110985,
17.6829088311511));
#139325=CARTESIAN_POINT('Ctrl Pts',(-8.86057782039843,38.9653572198083,
17.4981364144803));
#139326=CARTESIAN_POINT('Ctrl Pts',(-9.23897891832156,38.9527922420746,
17.300941501719));
#139327=CARTESIAN_POINT('Ctrl Pts',(-9.60964170099008,38.9402599934151,
17.0921016209158));
#139328=CARTESIAN_POINT('Ctrl Pts',(-9.67437781400444,38.9380712409871,
17.0556278157276));
#139329=CARTESIAN_POINT('Ctrl Pts',(-9.73887802713755,38.9358834947809,
17.0187987058003));
#139330=CARTESIAN_POINT('Ctrl Pts',(-9.8031392510171,38.9336967556158,16.9816182972272));
#139331=CARTESIAN_POINT('Ctrl Pts',(-10.1781290055482,38.9209362644009,
16.76465585172));
#139332=CARTESIAN_POINT('Ctrl Pts',(-10.5449759934575,38.9082097078274,
16.5357348213689));
#139333=CARTESIAN_POINT('Ctrl Pts',(-10.9030594484047,38.8955159307538,
16.2956544464836));
#139334=CARTESIAN_POINT('Ctrl Pts',(-10.9590082483961,38.8935325897621,
16.2581430544024));
#139335=CARTESIAN_POINT('Ctrl Pts',(-11.0147432236996,38.891550047617,16.2203591479993));
#139336=CARTESIAN_POINT('Ctrl Pts',(-11.0702621319206,38.8895682972144,
16.1823056774253));
#139337=CARTESIAN_POINT('Ctrl Pts',(-11.1434111027259,38.8869572407835,
16.1321683044607));
#139338=CARTESIAN_POINT('Ctrl Pts',(-11.216184999434,38.8843475345676,16.0815630114854));
#139339=CARTESIAN_POINT('Ctrl Pts',(-11.2885784280602,38.8817391842177,
16.0304967068816));
#139340=CARTESIAN_POINT('Ctrl Pts',(-11.624100129633,38.8696502672495,15.7938197910503));
#139341=CARTESIAN_POINT('Ctrl Pts',(-11.9514455216645,38.8575907710881,
15.5472428623595));
#139342=CARTESIAN_POINT('Ctrl Pts',(-12.2701064591503,38.845559286779,15.2914335741942));
#139343=CARTESIAN_POINT('Ctrl Pts',(-12.6042523444023,38.8329431468559,
15.0231935391147));
#139344=CARTESIAN_POINT('Ctrl Pts',(-12.9288487321868,38.8203578944798,
14.7448021881652));
#139345=CARTESIAN_POINT('Ctrl Pts',(-13.2433234672318,38.8078036245365,
14.4570140816824));
#139346=CARTESIAN_POINT('Ctrl Pts',(-13.2952478809169,38.805730729536,14.4094960236975));
#139347=CARTESIAN_POINT('Ctrl Pts',(-13.3468964693663,38.803658661564,14.3617216989863));
#139348=CARTESIAN_POINT('Ctrl Pts',(-13.3982667967567,38.8015873988492,
14.313694401891));
#139349=CARTESIAN_POINT('Ctrl Pts',(-13.5160555980671,38.7968381288957,
14.2035709504276));
#139350=CARTESIAN_POINT('Ctrl Pts',(-13.632384456766,38.79208765518,14.0921227382485));
#139351=CARTESIAN_POINT('Ctrl Pts',(-13.7472173933538,38.7873450940927,
13.9793818936914));
#139352=CARTESIAN_POINT('Ctrl Pts',(-13.9867781730697,38.7774513156554,
13.744185569096));
#139353=CARTESIAN_POINT('Ctrl Pts',(-14.219829344995,38.7675919012621,13.5033625486729));
#139354=CARTESIAN_POINT('Ctrl Pts',(-14.446121086232,38.7577401920934,13.2572951101706));
#139355=CARTESIAN_POINT('Ctrl Pts',(-14.5797797678774,38.7519213033782,
13.1119559597169));
#139356=CARTESIAN_POINT('Ctrl Pts',(-14.7110769369929,38.7461092543994,
12.9647844564251));
#139357=CARTESIAN_POINT('Ctrl Pts',(-14.8399609270894,38.7403041085512,
12.8158508191108));
#139358=CARTESIAN_POINT('Ctrl Pts',(-15.0352753629648,38.7315068267037,
12.5901525820129));
#139359=CARTESIAN_POINT('Ctrl Pts',(-15.2250481829675,38.7227252814257,
12.3604070614504));
#139360=CARTESIAN_POINT('Ctrl Pts',(-15.4090925265119,38.7139610276102,
12.1268661497096));
#139361=CARTESIAN_POINT('Ctrl Pts',(-15.5651759368532,38.7065282828799,
11.9288059363029));
#139362=CARTESIAN_POINT('Ctrl Pts',(-15.7171407668988,38.6991077374864,
11.7280144783139));
#139363=CARTESIAN_POINT('Ctrl Pts',(-15.8648784915755,38.6916998364822,
11.5246403994456));
#139364=CARTESIAN_POINT('Ctrl Pts',(-16.1128581776361,38.6792655786149,
11.1832743716354));
#139365=CARTESIAN_POINT('Ctrl Pts',(-16.348928405919,38.6668670303459,10.8346331146446));
#139366=CARTESIAN_POINT('Ctrl Pts',(-16.5729407324647,38.6545028580142,
10.4796626896829));
#139367=CARTESIAN_POINT('Ctrl Pts',(-16.6103436508982,38.6524384353266,
10.4203939429317));
#139368=CARTESIAN_POINT('Ctrl Pts',(-16.647410480532,38.6503749774266,10.3609486058838));
#139369=CARTESIAN_POINT('Ctrl Pts',(-16.6841406049438,38.6483124843509,
10.3013309087));
#139370=CARTESIAN_POINT('Ctrl Pts',(-16.9082237298379,38.635729627612,9.93761529112781));
#139371=CARTESIAN_POINT('Ctrl Pts',(-17.1197723954691,38.6231823623502,
9.56749002596982));
#139372=CARTESIAN_POINT('Ctrl Pts',(-17.3186422905424,38.6106695619418,
9.19192068392298));
#139373=CARTESIAN_POINT('Ctrl Pts',(-17.3483684087929,38.6087992085409,
9.1357823796873));
#139374=CARTESIAN_POINT('Ctrl Pts',(-17.3778113024537,38.6069296235653,
9.07952232029533));
#139375=CARTESIAN_POINT('Ctrl Pts',(-17.4069705446385,38.6050608005996,
9.0231436042851));
#139376=CARTESIAN_POINT('Ctrl Pts',(-17.4498463995913,38.6023128765658,
8.94024413677637));
#139377=CARTESIAN_POINT('Ctrl Pts',(-17.4921089982851,38.5995665728102,
8.85708814104865));
#139378=CARTESIAN_POINT('Ctrl Pts',(-17.5337567964038,38.5968218966541,
8.77368577955961));
#139379=CARTESIAN_POINT('Ctrl Pts',(-17.7156339059193,38.5848358184371,
8.40946531366189));
#139380=CARTESIAN_POINT('Ctrl Pts',(-17.8857842237785,38.5728810852705,
8.04055059867195));
#139381=CARTESIAN_POINT('Ctrl Pts',(-18.0440953413104,38.5609562357706,
7.66775578192478));
#139382=CARTESIAN_POINT('Ctrl Pts',(-18.145948412541,38.5532841116364,7.42790972678646));
#139383=CARTESIAN_POINT('Ctrl Pts',(-18.2429009202674,38.5456244042814,
7.18645722961476));
#139384=CARTESIAN_POINT('Ctrl Pts',(-18.3349236311943,38.5379771314356,
6.9436114514563));
#139385=CARTESIAN_POINT('Ctrl Pts',(-18.3922562850541,38.5332126722861,
6.79231192115312));
#139386=CARTESIAN_POINT('Ctrl Pts',(-18.4476754044749,38.5284530397524,
6.64047149254347));
#139387=CARTESIAN_POINT('Ctrl Pts',(-18.5011742146356,38.52369823812,6.48814094237015));
#139388=CARTESIAN_POINT('Ctrl Pts',(-18.5229998209292,38.5217584486533,
6.42599551138636));
#139389=CARTESIAN_POINT('Ctrl Pts',(-18.5445058615204,38.5198194473548,
6.36376843700174));
#139390=CARTESIAN_POINT('Ctrl Pts',(-18.5656919267498,38.5178812159138,
6.30146306748519));
#139391=CARTESIAN_POINT('Ctrl Pts',(-18.5803607005453,38.5165392263435,
6.25832417586978));
#139392=CARTESIAN_POINT('Ctrl Pts',(-18.5948764928868,38.5151971710155,
6.21514800774652));
#139393=CARTESIAN_POINT('Ctrl Pts',(-18.6092389562809,38.5138552562017,
6.17193559114546));
#139394=CARTESIAN_POINT('Ctrl Pts',(-18.6455535982911,38.5104623037025,
6.06267554318559));
#139395=CARTESIAN_POINT('Ctrl Pts',(-18.6808880094475,38.5070702494957,
5.9531837525876));
#139396=CARTESIAN_POINT('Ctrl Pts',(-18.7152365377919,38.5036824278555,
5.84347689144084));
#139397=CARTESIAN_POINT('Ctrl Pts',(-18.8160357118497,38.493740528169,5.52153119172442));
#139398=CARTESIAN_POINT('Ctrl Pts',(-18.9083448307166,38.4838349882978,
5.19773205307458));
#139399=CARTESIAN_POINT('Ctrl Pts',(-18.9921336449581,38.4739390110353,
4.87254387822588));
#139400=CARTESIAN_POINT('Ctrl Pts',(-19.0449217343252,38.4677044111447,
4.66767091767073));
#139401=CARTESIAN_POINT('Ctrl Pts',(-19.0943231040996,38.4614783355212,
4.46224559613363));
#139402=CARTESIAN_POINT('Ctrl Pts',(-19.1403250857044,38.4552608659446,
4.25637486868383));
#139403=CARTESIAN_POINT('Ctrl Pts',(-19.2020627986798,38.4469166090503,
3.98008268652284));
#139404=CARTESIAN_POINT('Ctrl Pts',(-19.2576777143944,38.4385877669415,
3.70298791063669));
#139405=CARTESIAN_POINT('Ctrl Pts',(-19.3071370919259,38.4302757105595,
3.42535697580648));
#139406=CARTESIAN_POINT('Ctrl Pts',(-19.3564881237449,38.4219818625683,
3.14833421930311));
#139407=CARTESIAN_POINT('Ctrl Pts',(-19.3997112341891,38.4137044216517,
2.87077586675831));
#139408=CARTESIAN_POINT('Ctrl Pts',(-19.4367774700151,38.4054441750018,
2.59293546507502));
#139409=CARTESIAN_POINT('Ctrl Pts',(-19.4917987879293,38.3931826208719,
2.18050769274407));
#139410=CARTESIAN_POINT('Ctrl Pts',(-19.533254336051,38.3809590236386,1.76745927294913));
#139411=CARTESIAN_POINT('Ctrl Pts',(-19.5614679924505,38.3687726843028,
1.35465576963311));
#139412=CARTESIAN_POINT('Ctrl Pts',(-19.5659897147764,38.3668196144183,
1.28849692830015));
#139413=CARTESIAN_POINT('Ctrl Pts',(-19.5701713012905,38.3648675066705,
1.22234423330063));
#139414=CARTESIAN_POINT('Ctrl Pts',(-19.5740140697364,38.3629163628344,
1.15620108342295));
#139415=CARTESIAN_POINT('Ctrl Pts',(-19.5964375539441,38.351530966183,0.770239790770851));
#139416=CARTESIAN_POINT('Ctrl Pts',(-19.60732468738,38.3401781823754,0.384609077256055));
#139417=CARTESIAN_POINT('Ctrl Pts',(-19.6069358747841,38.3288575665477,
-1.27827082263901E-5));
#139418=CARTESIAN_POINT('Ctrl Pts',(19.8820073423968,53.8215412225633,-2.16928191602047));
#139419=CARTESIAN_POINT('Ctrl Pts',(20.2403878262636,53.726122091495,1.11536419612709));
#139420=CARTESIAN_POINT('Ctrl Pts',(19.2977258815325,53.5352838293584,7.86244684004096));
#139421=CARTESIAN_POINT('Ctrl Pts',(13.2349771450785,53.2490264361536,16.0945758571962));
#139422=CARTESIAN_POINT('Ctrl Pts',(3.98895985906883,52.9627690429487,20.4519269389682));
#139423=CARTESIAN_POINT('Ctrl Pts',(-6.21786348578729,52.6765116497439,
19.8882367947025));
#139424=CARTESIAN_POINT('Ctrl Pts',(-14.9279158254255,52.390254256539,14.5379999994106));
#139425=CARTESIAN_POINT('Ctrl Pts',(-20.0457362029099,52.1039968633341,
5.68934654220587));
#139426=CARTESIAN_POINT('Ctrl Pts',(-20.339386830496,51.8177394701293,-4.52856154225898));
#139427=CARTESIAN_POINT('Ctrl Pts',(-15.7383604637598,51.5314820769244,
-13.6566096591118));
#139428=CARTESIAN_POINT('Ctrl Pts',(-7.34982640853523,51.2452246837195,
-19.4981807771192));
#139429=CARTESIAN_POINT('Ctrl Pts',(2.8074505217314,50.9589672905147,-20.6474474969468));
#139430=CARTESIAN_POINT('Ctrl Pts',(12.2891133784407,50.6727098973098,-16.8278540609653));
#139431=CARTESIAN_POINT('Ctrl Pts',(18.8133631063248,50.3864525041049,-8.95858708318996));
#139432=CARTESIAN_POINT('Ctrl Pts',(20.8101257731842,50.1001951109001,1.06658752642423));
#139433=CARTESIAN_POINT('Ctrl Pts',(17.798872251146,49.8139377176952,10.8350856295851));
#139434=CARTESIAN_POINT('Ctrl Pts',(10.5042704661138,49.5276803244904,17.996089491843));
#139435=CARTESIAN_POINT('Ctrl Pts',(0.681786216656061,49.2414229312855,
20.8262839727701));
#139436=CARTESIAN_POINT('Ctrl Pts',(-9.30477169558378,48.9551655380806,
18.6445745095229));
#139437=CARTESIAN_POINT('Ctrl Pts',(-17.0521101694975,48.6689081448757,
11.9759957728698));
#139438=CARTESIAN_POINT('Ctrl Pts',(-20.6958103175461,48.3826507516709,
2.42535992698193));
#139439=CARTESIAN_POINT('Ctrl Pts',(-19.3590054866329,48.096393358466,-7.70894559796097));
#139440=CARTESIAN_POINT('Ctrl Pts',(-13.3634015005058,47.8101359652612,
-15.9880716774068));
#139441=CARTESIAN_POINT('Ctrl Pts',(-4.15185734097312,47.5238785720563,
-20.419623312687));
#139442=CARTESIAN_POINT('Ctrl Pts',(6.05884297309917,47.2376211788514,-19.9371351367483));
#139443=CARTESIAN_POINT('Ctrl Pts',(14.8114656747046,46.9513637856466,-14.6567192845089));
#139444=CARTESIAN_POINT('Ctrl Pts',(19.9996674813698,46.6651063924417,-5.84912269156061));
#139445=CARTESIAN_POINT('Ctrl Pts',(20.3748930276065,46.3788489992369,4.36608173725642));
#139446=CARTESIAN_POINT('Ctrl Pts',(15.8468432301264,46.092591606032,13.5305763093652));
#139447=CARTESIAN_POINT('Ctrl Pts',(7.50520601485558,45.8063342128271,19.4388996164488));
#139448=CARTESIAN_POINT('Ctrl Pts',(-2.64258014816949,45.5200768196223,
20.6691970280422));
#139449=CARTESIAN_POINT('Ctrl Pts',(-12.1544219620995,45.2338194264174,
16.9253940099187));
#139450=CARTESIAN_POINT('Ctrl Pts',(-18.7412679272351,44.9475620332126,
9.10844729376019));
#139451=CARTESIAN_POINT('Ctrl Pts',(-20.8179750261153,44.6613046400077,
-0.900472895606959));
#139452=CARTESIAN_POINT('Ctrl Pts',(-17.8847778513535,44.3750472468028,
-10.6926917486383));
#139453=CARTESIAN_POINT('Ctrl Pts',(-10.6475585573326,44.088789853598,-17.9116842421878));
#139454=CARTESIAN_POINT('Ctrl Pts',(-0.847974333326659,43.8025324603931,
-20.8201795178064));
#139455=CARTESIAN_POINT('Ctrl Pts',(9.1556773002682,43.5162750671882,-18.7182400026557));
#139456=CARTESIAN_POINT('Ctrl Pts',(16.9559894266756,43.2300176739834,-12.1117033560986));
#139457=CARTESIAN_POINT('Ctrl Pts',(20.6757949819138,42.9437602807785,-2.59045121350223));
#139458=CARTESIAN_POINT('Ctrl Pts',(19.419912291256,42.6575028875737,7.55420030338021));
#139459=CARTESIAN_POINT('Ctrl Pts',(13.490573058373,42.3712454943688,15.8809122590728));
#139460=CARTESIAN_POINT('Ctrl Pts',(4.314689455338,42.0849881011639,20.385837989341));
#139461=CARTESIAN_POINT('Ctrl Pts',(-5.89953630703814,41.7987307079591,
19.9848544399403));
#139462=CARTESIAN_POINT('Ctrl Pts',(-14.6940220553136,41.5124733147542,
14.7744594304369));
#139463=CARTESIAN_POINT('Ctrl Pts',(-19.9523500457124,41.2262159215494,
6.00854918237544));
#139464=CARTESIAN_POINT('Ctrl Pts',(-20.4090888499495,40.9399585283445,
-4.20333533500828));
#139465=CARTESIAN_POINT('Ctrl Pts',(-15.9543229894822,40.6537011351396,
-13.4036753754685));
#139466=CARTESIAN_POINT('Ctrl Pts',(-7.66010440473382,40.3674437419347,
-19.3783832177053));
#139467=CARTESIAN_POINT('Ctrl Pts',(2.47753986121963,40.0811863487299,-20.6896286061339));
#139468=CARTESIAN_POINT('Ctrl Pts',(12.0189571875545,39.794928955525,-17.0218566480673));
#139469=CARTESIAN_POINT('Ctrl Pts',(18.6679786443096,39.5086715623202,-9.25772698665052));
#139470=CARTESIAN_POINT('Ctrl Pts',(20.8244985069768,39.2224141691153,0.734300726164367));
#139471=CARTESIAN_POINT('Ctrl Pts',(17.9695442019917,38.9361567759104,10.5496169028295));
#139472=CARTESIAN_POINT('Ctrl Pts',(10.7901685168961,38.6498993827056,17.8261380843059));
#139473=CARTESIAN_POINT('Ctrl Pts',(1.01410841378892,38.3636419895007,20.8127489714332));
#139474=CARTESIAN_POINT('Ctrl Pts',(-9.00599973300401,38.0773845962958,
18.7907132497791));
#139475=CARTESIAN_POINT('Ctrl Pts',(-16.8587887001431,37.791127203091,12.2466395056672));
#139476=CARTESIAN_POINT('Ctrl Pts',(-20.6544627249508,37.5048698098861,
2.75537750176901));
#139477=CARTESIAN_POINT('Ctrl Pts',(-19.4795821706028,37.2186124166813,
-7.39897385253873));
#139478=CARTESIAN_POINT('Ctrl Pts',(-13.6168853514979,36.9323550234764,
-15.7727413264081));
#139479=CARTESIAN_POINT('Ctrl Pts',(-4.47724674976326,36.6460976302715,
-20.3507542171178));
#139480=CARTESIAN_POINT('Ctrl Pts',(5.73985387433025,36.3598402370667,-20.0313008308643));
#139481=CARTESIAN_POINT('Ctrl Pts',(14.5756425257259,36.0735828438618,-14.8912585413968));
#139482=CARTESIAN_POINT('Ctrl Pts',(19.9037617570694,35.787325450657,-6.16759295559466));
#139483=CARTESIAN_POINT('Ctrl Pts',(20.4419847686052,35.501068057452,4.04032118522752));
#139484=CARTESIAN_POINT('Ctrl Pts',(16.0607865046022,35.2148106642473,13.2759207544063));
#139485=CARTESIAN_POINT('Ctrl Pts',(7.81451500172052,34.9285532710423,19.3166324523955));
#139486=CARTESIAN_POINT('Ctrl Pts',(-2.31234198496818,34.6422958778375,
20.7087425545787));
#139487=CARTESIAN_POINT('Ctrl Pts',(-11.8827264538289,34.3560384846326,
17.1172347626887));
#139488=CARTESIAN_POINT('Ctrl Pts',(-18.5935011789716,34.0697810914278,
9.40641769394132));
#139489=CARTESIAN_POINT('Ctrl Pts',(-20.8296939039235,33.7835236982229,
-0.568083127722187));
#139490=CARTESIAN_POINT('Ctrl Pts',(-18.0531693796425,33.497266305018,-10.4058674411486));
#139491=CARTESIAN_POINT('Ctrl Pts',(-10.9320844902998,33.2110089118132,
-17.7394618341576));
#139492=CARTESIAN_POINT('Ctrl Pts',(-1.18019128631455,32.9247515186083,
-20.8039821863577));
#139493=CARTESIAN_POINT('Ctrl Pts',(8.85577519756061,32.6384941254035,-18.8620107529455));
#139494=CARTESIAN_POINT('Ctrl Pts',(16.7604610802004,32.3522367321986,-12.3807535817872));
#139495=CARTESIAN_POINT('Ctrl Pts',(20.6319206747917,32.0659793389937,-2.92021204694998));
#139496=CARTESIAN_POINT('Ctrl Pts',(19.5378004204769,31.7797219457889,7.24344331128306));
#139497=CARTESIAN_POINT('Ctrl Pts',(13.7427535996569,31.493464552584,15.6632281332077));
#139498=CARTESIAN_POINT('Ctrl Pts',(4.63863664244135,31.2072071593791,20.3151013930682));
#139499=CARTESIAN_POINT('Ctrl Pts',(-2.17208338032362,31.0163688972426,
20.1543888628875));
#139500=CARTESIAN_POINT('Ctrl Pts',(-5.35555774977836,30.9209497661743,
19.2696134155071));
#139501=CARTESIAN_POINT('Ctrl Pts',(19.8820125762016,54.1584589920462,-2.16928248706935));
#139502=CARTESIAN_POINT('Ctrl Pts',(20.2404211221799,54.063039860978,1.11562082129834));
#139503=CARTESIAN_POINT('Ctrl Pts',(19.2977486522962,53.8722015988414,7.86230246358556));
#139504=CARTESIAN_POINT('Ctrl Pts',(13.2349976108252,53.5859442056364,16.0946711505289));
#139505=CARTESIAN_POINT('Ctrl Pts',(3.9889644528669,53.2996868124316,20.4519193860454));
#139506=CARTESIAN_POINT('Ctrl Pts',(-6.21787168317411,53.0134294192267,
19.8882826956419));
#139507=CARTESIAN_POINT('Ctrl Pts',(-14.9279369325244,52.7271720260218,
14.5380112251556));
#139508=CARTESIAN_POINT('Ctrl Pts',(-20.0457640910977,52.440914632817,5.68935905622425));
#139509=CARTESIAN_POINT('Ctrl Pts',(-20.3394153150988,52.1546572396121,
-4.52857016187205));
#139510=CARTESIAN_POINT('Ctrl Pts',(-15.7383824254332,51.8683998464073,
-13.6566275924849));
#139511=CARTESIAN_POINT('Ctrl Pts',(-7.34983669491554,51.5821424532025,
-19.4982086016623));
#139512=CARTESIAN_POINT('Ctrl Pts',(2.80745445275558,51.2958850599976,-20.6474760598129));
#139513=CARTESIAN_POINT('Ctrl Pts',(12.2891305473854,51.0096276667927,-16.827877721953));
#139514=CARTESIAN_POINT('Ctrl Pts',(18.8133893982412,50.7233702735879,-8.9585995288705));
#139515=CARTESIAN_POINT('Ctrl Pts',(20.8101548524104,50.4371128803829,1.06658898017115));
#139516=CARTESIAN_POINT('Ctrl Pts',(17.7988971239211,50.1508554871781,10.8351007890454));
#139517=CARTESIAN_POINT('Ctrl Pts',(10.5042851446074,49.8645980939732,17.996114630456));
#139518=CARTESIAN_POINT('Ctrl Pts',(0.681787169515258,49.5783407007684,
20.8263130802188));
#139519=CARTESIAN_POINT('Ctrl Pts',(-9.30478469820343,49.2920833075635,
18.6446005612551));
#139520=CARTESIAN_POINT('Ctrl Pts',(-17.0521339982098,49.0058259143586,
11.9760125093858));
#139521=CARTESIAN_POINT('Ctrl Pts',(-20.6958392380393,48.7195685211538,
2.42536331560956));
#139522=CARTESIAN_POINT('Ctrl Pts',(-19.3590325390413,48.4333111279489,
-7.70895637020288));
#139523=CARTESIAN_POINT('Ctrl Pts',(-13.3634201746253,48.147053734744,-15.9880940194038));
#139524=CARTESIAN_POINT('Ctrl Pts',(-4.15186314280704,47.8607963415392,
-20.4196518471441));
#139525=CARTESIAN_POINT('Ctrl Pts',(6.05885143976983,47.5745389483344,-19.9371629970848));
#139526=CARTESIAN_POINT('Ctrl Pts',(14.8114863723561,47.2882815551294,-14.6567397658972));
#139527=CARTESIAN_POINT('Ctrl Pts',(19.9996954290519,47.0020241619246,-5.84913086517702));
#139528=CARTESIAN_POINT('Ctrl Pts',(20.3749214996318,46.7157667687198,4.36608783845583));
#139529=CARTESIAN_POINT('Ctrl Pts',(15.8468653746215,46.4295093755148,13.5305952170896));
#139530=CARTESIAN_POINT('Ctrl Pts',(7.50521650268567,46.14325198231,19.4389267805111));
#139531=CARTESIAN_POINT('Ctrl Pts',(-2.64258384093042,45.8569945891051,
20.6692259113293));
#139532=CARTESIAN_POINT('Ctrl Pts',(-12.1544389467781,45.5707371959003,
16.9254176615889));
#139533=CARTESIAN_POINT('Ctrl Pts',(-18.7412941164205,45.2844798026954,
9.10846002197121));
#139534=CARTESIAN_POINT('Ctrl Pts',(-20.8180041173065,44.9982224094907,
-0.900474153934311));
#139535=CARTESIAN_POINT('Ctrl Pts',(-17.8848028436735,44.7119650162857,
-10.6927066906844));
#139536=CARTESIAN_POINT('Ctrl Pts',(-10.6475734363092,44.4257076230808,
-17.9117092721068));
#139537=CARTESIAN_POINT('Ctrl Pts',(-0.847975518292214,44.139450229876,
-20.8202086120783));
#139538=CARTESIAN_POINT('Ctrl Pts',(9.15569009447892,43.8531928366711,-18.7182661596617));
#139539=CARTESIAN_POINT('Ctrl Pts',(16.9560131210997,43.5669354434662,-12.1117202810819));
#139540=CARTESIAN_POINT('Ctrl Pts',(20.6758238744215,43.2806780502614,-2.59045483341776));
#139541=CARTESIAN_POINT('Ctrl Pts',(19.4199394287841,42.9944206570565,7.5542108596752));
#139542=CARTESIAN_POINT('Ctrl Pts',(13.4905919101989,42.7081632638516,15.8809344511763));
#139543=CARTESIAN_POINT('Ctrl Pts',(4.31469548471675,42.4219058706468,20.3858664766607));
#139544=CARTESIAN_POINT('Ctrl Pts',(-5.89954455109351,42.1356484774419,
19.9848823669228));
#139545=CARTESIAN_POINT('Ctrl Pts',(-14.694042588848,41.8493910842371,14.7744800763749));
#139546=CARTESIAN_POINT('Ctrl Pts',(-19.9523779272728,41.5631336910322,
6.00855757876622));
#139547=CARTESIAN_POINT('Ctrl Pts',(-20.4091173697604,41.2768762978274,
-4.20334120877996));
#139548=CARTESIAN_POINT('Ctrl Pts',(-15.9543452841702,40.9906189046225,
-13.4036941058631));
#139549=CARTESIAN_POINT('Ctrl Pts',(-7.66011510901999,40.7043615114177,
-19.3784102972003));
#139550=CARTESIAN_POINT('Ctrl Pts',(2.47754332335211,40.4181041182128,-20.6896575179728));
#139551=CARTESIAN_POINT('Ctrl Pts',(12.0189739829333,40.1318467250079,-17.0218804345349));
#139552=CARTESIAN_POINT('Ctrl Pts',(18.6680047310803,39.845589331803,-9.2577399234662));
#139553=CARTESIAN_POINT('Ctrl Pts',(20.8245276072833,39.5593319385981,0.73430175228147));
#139554=CARTESIAN_POINT('Ctrl Pts',(17.969569312766,39.2730745453933,10.5496316449419));
#139555=CARTESIAN_POINT('Ctrl Pts',(10.7901835951545,38.9868171521884,17.8261629946817));
#139556=CARTESIAN_POINT('Ctrl Pts',(1.01410983091611,38.7005597589836,20.8127780553224));
#139557=CARTESIAN_POINT('Ctrl Pts',(-9.00601231806343,38.4143023657787,
18.7907395080581));
#139558=CARTESIAN_POINT('Ctrl Pts',(-16.8588122587199,38.1280449725739,
12.2466566192147));
#139559=CARTESIAN_POINT('Ctrl Pts',(-20.6544915876854,37.8417875793689,
2.75538135214672));
#139560=CARTESIAN_POINT('Ctrl Pts',(-19.4796093914409,37.5555301861642,
-7.3989841919051));
#139561=CARTESIAN_POINT('Ctrl Pts',(-13.6169043799792,37.2692727929592,
-15.7727633673806));
#139562=CARTESIAN_POINT('Ctrl Pts',(-4.47725300601064,36.9830153997545,
-20.3507826553556));
#139563=CARTESIAN_POINT('Ctrl Pts',(5.73986189466639,36.6967580065495,-20.0313288228622));
#139564=CARTESIAN_POINT('Ctrl Pts',(14.5756628949868,36.4105006133448,-14.8912793503301));
#139565=CARTESIAN_POINT('Ctrl Pts',(19.9037895684404,36.1242432201398,-6.1676015746741));
#139566=CARTESIAN_POINT('Ctrl Pts',(20.4420133389499,35.837985826935,4.04032683207782));
#139567=CARTESIAN_POINT('Ctrl Pts',(16.0608089389711,35.5517284337301,13.2759393045311));
#139568=CARTESIAN_POINT('Ctrl Pts',(7.81452593988971,35.2654710405252,19.3166594490738));
#139569=CARTESIAN_POINT('Ctrl Pts',(-2.31234525231798,34.9792136473204,
20.7087714862085));
#139570=CARTESIAN_POINT('Ctrl Pts',(-11.8827429870062,34.6929562541155,
17.1172586962191));
#139571=CARTESIAN_POINT('Ctrl Pts',(-18.5935273047322,34.4066988609107,
9.40643081109179));
#139572=CARTESIAN_POINT('Ctrl Pts',(-20.8297227265512,34.1204414677059,
-0.568083866900885));
#139573=CARTESIAN_POINT('Ctrl Pts',(-18.0531951747797,33.8341840745009,
-10.4058820912585));
#139574=CARTESIAN_POINT('Ctrl Pts',(-10.9320986365899,33.547926681296,-17.7394864065698));
#139575=CARTESIAN_POINT('Ctrl Pts',(-1.18019518668132,33.2616692880912,
-20.8040116898738));
#139576=CARTESIAN_POINT('Ctrl Pts',(8.85579205628578,32.9754118948863,-18.8620362506918));
#139577=CARTESIAN_POINT('Ctrl Pts',(16.7604755711365,32.6891545016814,-12.3807725959858));
#139578=CARTESIAN_POINT('Ctrl Pts',(20.6319672971871,32.4028971084766,-2.92021271451145));
#139579=CARTESIAN_POINT('Ctrl Pts',(19.5377922241504,32.1166397152717,7.24344662336021));
#139580=CARTESIAN_POINT('Ctrl Pts',(13.7428443297935,31.8303823220669,15.6632637381001));
#139581=CARTESIAN_POINT('Ctrl Pts',(4.63849048394874,31.544124928862,20.3151005192299));
#139582=CARTESIAN_POINT('Ctrl Pts',(-2.17183551592516,31.3532866667254,
20.1544632156717));
#139583=CARTESIAN_POINT('Ctrl Pts',(-5.35555915959292,31.2578675356571,
19.2696184881032));
#139584=CARTESIAN_POINT('Ctrl Pts',(19.7370425752206,54.4928914414776,-2.15346513039715));
#139585=CARTESIAN_POINT('Ctrl Pts',(20.0928364408266,54.3974723104092,1.1074739831949));
#139586=CARTESIAN_POINT('Ctrl Pts',(19.1570379737833,54.2066340482726,7.80498137506549));
#139587=CARTESIAN_POINT('Ctrl Pts',(13.1384936088726,53.9203766550677,15.9773122486268));
#139588=CARTESIAN_POINT('Ctrl Pts',(3.95987868745522,53.6341192618629,20.3027945201193));
#139589=CARTESIAN_POINT('Ctrl Pts',(-6.17253366192702,53.347861868658,19.7432650291554));
#139590=CARTESIAN_POINT('Ctrl Pts',(-14.819088828059,53.0616044754531,14.4320067381414));
#139591=CARTESIAN_POINT('Ctrl Pts',(-19.8995990109234,52.7753470822484,
5.6478744796218));
#139592=CARTESIAN_POINT('Ctrl Pts',(-20.1911090476487,52.4890896890435,
-4.49554966718778));
#139593=CARTESIAN_POINT('Ctrl Pts',(-15.623624914473,52.2028322958386,-13.557049395575));
#139594=CARTESIAN_POINT('Ctrl Pts',(-7.29624484760392,51.9165749026339,
-19.3560360269206));
#139595=CARTESIAN_POINT('Ctrl Pts',(2.78698370255062,51.6303175094289,-20.4969235628326));
#139596=CARTESIAN_POINT('Ctrl Pts',(12.1995234956086,51.344060116224,-16.7051760716314));
#139597=CARTESIAN_POINT('Ctrl Pts',(18.6762102580138,51.0578027230192,-8.89327727947178));
#139598=CARTESIAN_POINT('Ctrl Pts',(20.6584161578376,50.7715453298143,1.05881187403609));
#139599=CARTESIAN_POINT('Ctrl Pts',(17.6691152248953,50.4852879366094,10.756095895529));
#139600=CARTESIAN_POINT('Ctrl Pts',(10.4276924173153,50.1990305434045,17.8648947067019));
#139601=CARTESIAN_POINT('Ctrl Pts',(0.676815870840622,49.9127731501997,
20.6744565665317));
#139602=CARTESIAN_POINT('Ctrl Pts',(-9.23693821200926,49.6265157569948,
18.5086521568043));
#139603=CARTESIAN_POINT('Ctrl Pts',(-16.9277971745916,49.3402583637899,
11.8886885793628));
#139604=CARTESIAN_POINT('Ctrl Pts',(-20.5449340836883,49.0540009705852,
2.40767860996875));
#139605=CARTESIAN_POINT('Ctrl Pts',(-19.2178748039157,48.7677435773803,
-7.65274597751228));
#139606=CARTESIAN_POINT('Ctrl Pts',(-13.2659798649616,48.4814861841754,
-15.8715157174486));
#139607=CARTESIAN_POINT('Ctrl Pts',(-4.12158954330727,48.1952287909706,
-20.270760532409));
#139608=CARTESIAN_POINT('Ctrl Pts',(6.01467290218137,47.9089713977657,-19.7917897834251));
#139609=CARTESIAN_POINT('Ctrl Pts',(14.7034873870784,47.6227140045607,-14.5498691262878));
#139610=CARTESIAN_POINT('Ctrl Pts',(19.8538662558077,47.3364566113559,-5.80648151977572));
#139611=CARTESIAN_POINT('Ctrl Pts',(20.2263563393399,47.0501992181511,4.33425220465546));
#139612=CARTESIAN_POINT('Ctrl Pts',(15.7313168511807,46.7639418249461,13.4319359389517));
#139613=CARTESIAN_POINT('Ctrl Pts',(7.45049169342599,46.4776844317413,19.2971864909546));
#139614=CARTESIAN_POINT('Ctrl Pts',(-2.62331525666029,46.1914270385364,
20.5185148099059));
#139615=CARTESIAN_POINT('Ctrl Pts',(-12.0658140080063,45.9051696453316,
16.8020047989701));
#139616=CARTESIAN_POINT('Ctrl Pts',(-18.6046406640608,45.6189122521267,
9.04204505084112));
#139617=CARTESIAN_POINT('Ctrl Pts',(-20.6662081892239,45.3326548589219,
-0.893908283875842));
#139618=CARTESIAN_POINT('Ctrl Pts',(-17.7543945571283,45.046397465717,-10.6147400745437));
#139619=CARTESIAN_POINT('Ctrl Pts',(-10.5699359124387,44.7601400725122,
-17.7811047954633));
#139620=CARTESIAN_POINT('Ctrl Pts',(-0.841792445694807,44.4738826793073,
-20.6683966097684));
#139621=CARTESIAN_POINT('Ctrl Pts',(9.08893074198307,44.1876252861025,-18.5817806172538));
#139622=CARTESIAN_POINT('Ctrl Pts',(16.8323771695554,43.9013678928976,-12.0234068284386));
#139623=CARTESIAN_POINT('Ctrl Pts',(20.5250646634903,43.6151104996927,-2.57156635143944));
#139624=CARTESIAN_POINT('Ctrl Pts',(19.2783375868261,43.3288531064878,7.49912880464658));
#139625=CARTESIAN_POINT('Ctrl Pts',(13.3922243189614,43.0425957132829,15.7651375106891));
#139626=CARTESIAN_POINT('Ctrl Pts',(4.28323458184605,42.7563383200781,20.237221510306));
#139627=CARTESIAN_POINT('Ctrl Pts',(-5.85652761078783,42.4700809268732,
19.8391612041536));
#139628=CARTESIAN_POINT('Ctrl Pts',(-14.5868999531039,42.1838235336684,
14.6667509250841));
#139629=CARTESIAN_POINT('Ctrl Pts',(-19.8068937728911,41.8975661404636,
5.96474576237081));
#139630=CARTESIAN_POINT('Ctrl Pts',(-20.2603028678978,41.6113087472586,
-4.17269225337391));
#139631=CARTESIAN_POINT('Ctrl Pts',(-15.8380130634775,41.3250513540537,
-13.3059601360228));
#139632=CARTESIAN_POINT('Ctrl Pts',(-7.60426084577553,41.0387939608489,
-19.2371112678));
#139633=CARTESIAN_POINT('Ctrl Pts',(2.4594781435196,40.752536567644,-20.5387974380653));
#139634=CARTESIAN_POINT('Ctrl Pts',(11.9313367963876,40.4662791744393,-16.8977642068835));
#139635=CARTESIAN_POINT('Ctrl Pts',(18.5318856733822,40.1800217812344,-9.1902364675292));
#139636=CARTESIAN_POINT('Ctrl Pts',(20.672684112719,39.8937643880294,0.72894753987226));
#139637=CARTESIAN_POINT('Ctrl Pts',(17.8385429456029,39.6075069948246,10.47270827047));
#139638=CARTESIAN_POINT('Ctrl Pts',(10.7115062193707,39.3212496016198,17.6961822846829));
#139639=CARTESIAN_POINT('Ctrl Pts',(1.00671537839806,39.0349922084149,20.661020233435));
#139640=CARTESIAN_POINT('Ctrl Pts',(-8.94034435150676,38.7487348152099,
18.6537255211789));
#139641=CARTESIAN_POINT('Ctrl Pts',(-16.7358850540396,38.4624774220052,
12.1573592688562));
#139642=CARTESIAN_POINT('Ctrl Pts',(-20.503887922608,38.1762200288002,2.7352902969617));
#139643=CARTESIAN_POINT('Ctrl Pts',(-19.3375724617946,37.8899626355954,
-7.34503398294485));
#139644=CARTESIAN_POINT('Ctrl Pts',(-13.5176157725571,37.6037052423906,
-15.6577551638894));
#139645=CARTESIAN_POINT('Ctrl Pts',(-4.44460680365669,37.3174478491858,
-20.202393505132));
#139646=CARTESIAN_POINT('Ctrl Pts',(5.69800929160797,37.0311904559808,-19.8852689925168));
#139647=CARTESIAN_POINT('Ctrl Pts',(14.4693834329767,36.744933062776,-14.7826985490024));
#139648=CARTESIAN_POINT('Ctrl Pts',(19.7586596995734,36.4586756695711,-6.12263007787576));
#139649=CARTESIAN_POINT('Ctrl Pts',(20.2929589736166,36.1724182763662,4.01086650732002));
#139650=CARTESIAN_POINT('Ctrl Pts',(15.9437004315539,35.8861608831614,13.1791368678132));
#139651=CARTESIAN_POINT('Ctrl Pts',(7.75754577844217,35.5999034899567,19.1758106801203));
#139652=CARTESIAN_POINT('Ctrl Pts',(-2.29548462400844,35.3136460967517,
20.5577720358006));
#139653=CARTESIAN_POINT('Ctrl Pts',(-11.7960991417017,35.0273887035468,
16.9924470106648));
#139654=CARTESIAN_POINT('Ctrl Pts',(-18.4579512975305,34.7411313103419,
9.33784316649758));
#139655=CARTESIAN_POINT('Ctrl Pts',(-20.6778413650539,34.4548739171371,
-0.563941646405702));
#139656=CARTESIAN_POINT('Ctrl Pts',(-17.9215590166459,34.1686165239322,
-10.3300068714647));
#139657=CARTESIAN_POINT('Ctrl Pts',(-10.8523865315013,33.8823591307274,
-17.6101377153356));
#139658=CARTESIAN_POINT('Ctrl Pts',(-1.17158960344281,33.5961017375226,
-20.6523177678754));
#139659=CARTESIAN_POINT('Ctrl Pts',(8.79121921658993,33.3098443443177,-18.7245024398238));
#139660=CARTESIAN_POINT('Ctrl Pts',(16.6382658227965,33.0235869511129,-12.2904972476146));
#139661=CARTESIAN_POINT('Ctrl Pts',(20.481527017805,32.7373295579079,-2.898919943361));
#139662=CARTESIAN_POINT('Ctrl Pts',(19.3953327497894,32.451072164703,7.19063085344361));
#139663=CARTESIAN_POINT('Ctrl Pts',(13.6426339982055,32.1648147714982,15.549053302099));
#139664=CARTESIAN_POINT('Ctrl Pts',(4.60467591482637,31.8785573782933,20.1669729486979));
#139665=CARTESIAN_POINT('Ctrl Pts',(-2.15601143751689,31.6877191161567,
20.0075033310644));
#139666=CARTESIAN_POINT('Ctrl Pts',(-5.31650901747853,31.5922999850885,
19.1291137680493));
#139667=CARTESIAN_POINT('Ctrl Pts',(19.4916112617573,54.7221509165299,-2.12668666176709));
#139668=CARTESIAN_POINT('Ctrl Pts',(19.8429547143851,54.6267317854616,1.0934633119458));
#139669=CARTESIAN_POINT('Ctrl Pts',(18.9188025464289,54.435893523325,7.70806260044675));
#139670=CARTESIAN_POINT('Ctrl Pts',(12.9750998048337,54.1496361301202,15.7785484496065));
#139671=CARTESIAN_POINT('Ctrl Pts',(3.91063405100273,53.8633787369153,20.0503401175446));
#139672=CARTESIAN_POINT('Ctrl Pts',(-6.09577171275476,53.5771213437104,
19.4977183968944));
#139673=CARTESIAN_POINT('Ctrl Pts',(-14.6347965386317,53.2908639505056,
14.2525369616721));
#139674=CARTESIAN_POINT('Ctrl Pts',(-19.6521252013387,53.0046065573007,
5.57763254162236));
#139675=CARTESIAN_POINT('Ctrl Pts',(-19.9400098088463,52.7183491640959,
-4.43964030615103));
#139676=CARTESIAN_POINT('Ctrl Pts',(-15.4293275720539,52.432091770891,-13.3884532914578));
#139677=CARTESIAN_POINT('Ctrl Pts',(-7.20550781106948,52.1458343776861,
-19.1153213806834));
#139678=CARTESIAN_POINT('Ctrl Pts',(2.75232441408898,51.8595769844812,-20.2420215047524));
#139679=CARTESIAN_POINT('Ctrl Pts',(12.0478086851997,51.5733195912764,-16.4974282574968));
#139680=CARTESIAN_POINT('Ctrl Pts',(18.4439505479574,51.2870621980715,-8.78267942887381));
#139681=CARTESIAN_POINT('Ctrl Pts',(20.401505487785,51.0008048048667,1.04564439017211));
#139682=CARTESIAN_POINT('Ctrl Pts',(17.4493798771779,50.7145474116618,10.6223317120683));
#139683=CARTESIAN_POINT('Ctrl Pts',(10.298012318395,50.4282900184569,17.6427246297376));
#139684=CARTESIAN_POINT('Ctrl Pts',(0.668398903120931,50.1420326252521,
20.4173464106668));
#139685=CARTESIAN_POINT('Ctrl Pts',(-9.12206648239754,49.8557752320472,
18.2784762244733));
#139686=CARTESIAN_POINT('Ctrl Pts',(-16.7172809522183,49.5695178388423,
11.7408393464271));
#139687=CARTESIAN_POINT('Ctrl Pts',(-20.2894346900898,49.2832604456375,
2.37773641541062));
#139688=CARTESIAN_POINT('Ctrl Pts',(-18.9788788870531,48.9970030524326,
-7.55757546283069));
#139689=CARTESIAN_POINT('Ctrl Pts',(-13.1010024648366,48.7107456592278,
-15.6741355444392));
#139690=CARTESIAN_POINT('Ctrl Pts',(-4.070332935494,48.4244882660229,-20.0186707957866));
#139691=CARTESIAN_POINT('Ctrl Pts',(5.93987367075858,48.1382308728181,-19.5456565873916));
#139692=CARTESIAN_POINT('Ctrl Pts',(14.5206329619597,47.8519734796132,-14.368925117269));
#139693=CARTESIAN_POINT('Ctrl Pts',(19.606961068963,47.5657160864083,-5.73427138265408));
#139694=CARTESIAN_POINT('Ctrl Pts',(19.9748188187978,47.2794586932035,4.28035089713567));
#139695=CARTESIAN_POINT('Ctrl Pts',(15.5356802091074,46.9932012999986,13.2648946881484));
#139696=CARTESIAN_POINT('Ctrl Pts',(7.35783643827567,46.7069439067937,19.0572042439321));
#139697=CARTESIAN_POINT('Ctrl Pts',(-2.59069137699606,46.4206865135889,
20.2633439697462));
#139698=CARTESIAN_POINT('Ctrl Pts',(-11.915762021975,46.134429120384,16.5930529464284));
#139699=CARTESIAN_POINT('Ctrl Pts',(-18.3732710043605,45.8481717271792,
8.92959703724159));
#139700=CARTESIAN_POINT('Ctrl Pts',(-20.4092006155558,45.5619143339743,
-0.882791527622558));
#139701=CARTESIAN_POINT('Ctrl Pts',(-17.5335986653375,45.2756569407694,
-10.4827338271133));
#139702=CARTESIAN_POINT('Ctrl Pts',(-10.4384868552237,44.9893995475646,
-17.559976731777));
#139703=CARTESIAN_POINT('Ctrl Pts',(-0.831323808583485,44.7031421543597,
-20.4113618206262));
#139704=CARTESIAN_POINT('Ctrl Pts',(8.97589965201017,44.4168847611548,-18.350695247981));
#139705=CARTESIAN_POINT('Ctrl Pts',(16.6230476023797,44.13062736795,-11.8738822234453));
#139706=CARTESIAN_POINT('Ctrl Pts',(20.2698123685242,43.8443699747451,-2.53958602769265));
#139707=CARTESIAN_POINT('Ctrl Pts',(19.0385897471557,43.5581125815403,7.40586869224184));
#139708=CARTESIAN_POINT('Ctrl Pts',(13.2256769268747,43.2718551883354,15.569080270625));
#139709=CARTESIAN_POINT('Ctrl Pts',(4.22996773592773,42.9855977951305,19.9855488691264));
#139710=CARTESIAN_POINT('Ctrl Pts',(-5.78369509417002,42.6993404019257,
19.5924388911872));
#139711=CARTESIAN_POINT('Ctrl Pts',(-14.4054954240311,42.4130830087208,
14.4843533592442));
#139712=CARTESIAN_POINT('Ctrl Pts',(-19.5605727417728,42.126825615516,5.89056743115988));
#139713=CARTESIAN_POINT('Ctrl Pts',(-20.0083431840418,41.8405682223111,
-4.12080012580584));
#139714=CARTESIAN_POINT('Ctrl Pts',(-15.6410495338402,41.5543108291062,
-13.140485536204));
#139715=CARTESIAN_POINT('Ctrl Pts',(-7.50969329803673,41.2680534359013,
-18.9978761238368));
#139716=CARTESIAN_POINT('Ctrl Pts',(2.42889176287495,40.9817960426965,-20.2833743605813));
#139717=CARTESIAN_POINT('Ctrl Pts',(11.7829571859348,40.6955386494916,-16.6876214782579));
#139718=CARTESIAN_POINT('Ctrl Pts',(18.3014208039293,40.4092812562868,-9.07594552676596));
#139719=CARTESIAN_POINT('Ctrl Pts',(20.4155960036494,40.1230238630819,0.719882256253895));
#139720=CARTESIAN_POINT('Ctrl Pts',(17.6167005738301,39.8367664698771,10.3424683484829));
#139721=CARTESIAN_POINT('Ctrl Pts',(10.578296575951,39.5505090766722,17.4761103280605));
#139722=CARTESIAN_POINT('Ctrl Pts',(0.994195738873623,39.2642516834673,
20.4040771778391));
#139723=CARTESIAN_POINT('Ctrl Pts',(-8.82916110063272,38.9779942902625,
18.4217454360012));
#139724=CARTESIAN_POINT('Ctrl Pts',(-16.5277554750095,38.6917368970576,
12.0061688144023));
#139725=CARTESIAN_POINT('Ctrl Pts',(-20.2488989842305,38.4054795038528,
2.70127388156862));
#139726=CARTESIAN_POINT('Ctrl Pts',(-19.0970879698103,38.1192221106478,
-7.25369021320675));
#139727=CARTESIAN_POINT('Ctrl Pts',(-13.3495089963898,37.832964717443,-15.4630333442186));
#139728=CARTESIAN_POINT('Ctrl Pts',(-4.38933311268913,37.5467073242381,
-19.9511539894729));
#139729=CARTESIAN_POINT('Ctrl Pts',(5.62714812935582,37.2604499310333,-19.6379732771709));
#139730=CARTESIAN_POINT('Ctrl Pts',(14.2894403531082,36.9741925378284,-14.598859044082));
#139731=CARTESIAN_POINT('Ctrl Pts',(19.512938515618,36.6879351446235,-6.04648827697771));
#139732=CARTESIAN_POINT('Ctrl Pts',(20.0405931700484,36.4016777514187,3.96098686433946));
#139733=CARTESIAN_POINT('Ctrl Pts',(15.7454225689498,36.1154203582138,13.0152394597937));
#139734=CARTESIAN_POINT('Ctrl Pts',(7.66107194303644,35.829162965009,18.937337874762));
#139735=CARTESIAN_POINT('Ctrl Pts',(-2.26693765382205,35.5429055718041,
20.3021129942798));
#139736=CARTESIAN_POINT('Ctrl Pts',(-11.6494014308144,35.2566481785992,
16.781126781882));
#139737=CARTESIAN_POINT('Ctrl Pts',(-18.2284057518238,34.9703907853944,
9.22171659580266));
#139738=CARTESIAN_POINT('Ctrl Pts',(-20.4206893856,34.6841333921895,-0.556928447910499));
#139739=CARTESIAN_POINT('Ctrl Pts',(-17.6986837170356,34.3978759989846,
-10.2015415005054));
#139740=CARTESIAN_POINT('Ctrl Pts',(-10.7174259373256,34.1116186057798,
-17.3911360221588));
#139741=CARTESIAN_POINT('Ctrl Pts',(-1.15701746684761,33.8253612125749,
-20.3954825342843));
#139742=CARTESIAN_POINT('Ctrl Pts',(8.6818863213883,33.5391038193701,-18.4916429665119));
#139743=CARTESIAN_POINT('Ctrl Pts',(16.4313585810362,33.2528464261652,-12.1376494739461));
#139744=CARTESIAN_POINT('Ctrl Pts',(20.2267995627571,32.9665890329603,-2.8628717936124));
#139745=CARTESIAN_POINT('Ctrl Pts',(19.1541630647916,32.6803316397554,7.101213614408));
#139746=CARTESIAN_POINT('Ctrl Pts',(13.4729057438463,32.3940742465506,15.3556705141589));
#139747=CARTESIAN_POINT('Ctrl Pts',(4.54755400228875,32.1078168533457,19.9162012301402));
#139748=CARTESIAN_POINT('Ctrl Pts',(-2.12943310431676,31.9169785912092,
19.7586443984892));
#139749=CARTESIAN_POINT('Ctrl Pts',(-5.25039790755787,31.8215594601409,
18.8912420859273));
#139750=CARTESIAN_POINT('Ctrl Pts',(19.4891569929248,54.7244434698974,-2.1264188819145));
#139751=CARTESIAN_POINT('Ctrl Pts',(19.8404559422262,54.6290243388291,1.09332320776234));
#139752=CARTESIAN_POINT('Ctrl Pts',(18.9164202351586,54.4381860766925,7.70709343019511));
#139753=CARTESIAN_POINT('Ctrl Pts',(12.9734658962871,54.1519286834877,15.7765608474946));
#139754=CARTESIAN_POINT('Ctrl Pts',(3.91014161352722,53.8656712902828,20.0478156190887));
#139755=CARTESIAN_POINT('Ctrl Pts',(-6.09500410711914,53.5794138970779,
19.4952629748948));
#139756=CARTESIAN_POINT('Ctrl Pts',(-14.6329536490035,53.2931565038731,
14.250742296303));
#139757=CARTESIAN_POINT('Ctrl Pts',(-19.6496505079137,53.0068991106682,
5.57693013492155));
#139758=CARTESIAN_POINT('Ctrl Pts',(-19.9374988617836,52.7206417174634,
-4.43908122263271));
#139759=CARTESIAN_POINT('Ctrl Pts',(-15.4273846337018,52.4343843242585,
-13.3867673608494));
#139760=CARTESIAN_POINT('Ctrl Pts',(-7.20460045708284,52.1481269310536,
-19.1129142776718));
#139761=CARTESIAN_POINT('Ctrl Pts',(2.75197782746062,51.8618695378487,-20.2394725301833));
#139762=CARTESIAN_POINT('Ctrl Pts',(12.0462915644812,51.5756121446439,-16.4953508168554));
#139763=CARTESIAN_POINT('Ctrl Pts',(18.4416279927814,51.289354751439,-8.78157347033156));
#139764=CARTESIAN_POINT('Ctrl Pts',(20.3989364274587,51.0030973582342,1.0455127177103));
#139765=CARTESIAN_POINT('Ctrl Pts',(17.4471825633646,50.7168399650293,10.6209940943791));
#139766=CARTESIAN_POINT('Ctrl Pts',(10.2967155408141,50.4305825718244,17.6405029690713));
#139767=CARTESIAN_POINT('Ctrl Pts',(0.668314734963058,50.1443251786196,
20.4147753555185));
#139768=CARTESIAN_POINT('Ctrl Pts',(-9.12091778583661,49.8580677854147,
18.2761745066984));
#139769=CARTESIAN_POINT('Ctrl Pts',(-16.7151758279943,49.5718103922098,
11.7393608807856));
#139770=CARTESIAN_POINT('Ctrl Pts',(-20.2868797422733,49.285552999005,2.37743699886982));
#139771=CARTESIAN_POINT('Ctrl Pts',(-18.976488971025,48.9992956058001,-7.55662377486285));
#139772=CARTESIAN_POINT('Ctrl Pts',(-13.099352720615,48.7130382125953,-15.6721617783377));
#139773=CARTESIAN_POINT('Ctrl Pts',(-4.06982037866806,48.4267808193904,
-20.0161499439244));
#139774=CARTESIAN_POINT('Ctrl Pts',(5.93912569194617,48.1405234261856,-19.5431952998601));
#139775=CARTESIAN_POINT('Ctrl Pts',(14.5188044507151,47.8542660329807,-14.3671157098405));
#139776=CARTESIAN_POINT('Ctrl Pts',(19.6044920616628,47.5680086397758,-5.73354929431732));
#139777=CARTESIAN_POINT('Ctrl Pts',(19.9723034889967,47.281751246571,4.27981189379005));
#139778=CARTESIAN_POINT('Ctrl Pts',(15.5337238780006,46.9954938533661,13.2632243057925));
#139779=CARTESIAN_POINT('Ctrl Pts',(7.35690990244912,46.7092364601612,19.0548044647804));
#139780=CARTESIAN_POINT('Ctrl Pts',(-2.59036514408827,46.4229790669564,
20.2607923074049));
#139781=CARTESIAN_POINT('Ctrl Pts',(-11.9142615292001,46.1367216737515,
16.5909634656204));
#139782=CARTESIAN_POINT('Ctrl Pts',(-18.3709573495274,45.8504642805467,
8.92847257740328));
#139783=CARTESIAN_POINT('Ctrl Pts',(-20.4066305862109,45.5642068873418,
-0.882680362066682));
#139784=CARTESIAN_POINT('Ctrl Pts',(-17.5313907462748,45.2779494941369,
-10.4814137884671));
#139785=CARTESIAN_POINT('Ctrl Pts',(-10.437172388379,44.9916921009321,-17.5577654910554));
#139786=CARTESIAN_POINT('Ctrl Pts',(-0.831219124102038,44.7054347077272,
-20.4087915191314));
#139787=CARTESIAN_POINT('Ctrl Pts',(8.97476936151339,44.4191773145224,-18.3483844360009));
#139788=CARTESIAN_POINT('Ctrl Pts',(16.6209543444934,44.1329199213175,-11.8723870043857));
#139789=CARTESIAN_POINT('Ctrl Pts',(20.2672598916495,43.8466625281126,-2.53926623022787));
#139790=CARTESIAN_POINT('Ctrl Pts',(19.0361923120353,43.5604051349078,7.40493610795193));
#139791=CARTESIAN_POINT('Ctrl Pts',(13.2240114830169,43.2741477417029,15.5671197336142));
#139792=CARTESIAN_POINT('Ctrl Pts',(4.22943507708361,42.987890348498,19.9830321881434));
#139793=CARTESIAN_POINT('Ctrl Pts',(-5.78296678215064,42.7016329552932,
19.5899717125928));
#139794=CARTESIAN_POINT('Ctrl Pts',(-14.4036814114852,42.4153755620883,
14.4825294165099));
#139795=CARTESIAN_POINT('Ctrl Pts',(-19.5581095759244,42.1291181688835,
5.88982566123751));
#139796=CARTESIAN_POINT('Ctrl Pts',(-20.0058236326838,41.8428607756786,
-4.12028121389707));
#139797=CARTESIAN_POINT('Ctrl Pts',(-15.6390799340972,41.5566033824737,
-13.1388308200752));
#139798=CARTESIAN_POINT('Ctrl Pts',(-7.50874763962948,41.2703459892688,
-18.9954838155809));
#139799=CARTESIAN_POINT('Ctrl Pts',(2.42858590458957,40.984088596064,-20.2808201759122));
#139800=CARTESIAN_POINT('Ctrl Pts',(11.7814734166139,40.6978312028591,-16.685520088904));
#139801=CARTESIAN_POINT('Ctrl Pts',(18.2991161968354,40.4115738096543,-9.07480263798868));
#139802=CARTESIAN_POINT('Ctrl Pts',(20.413025168965,40.1253164164494,0.71979160505406));
#139803=CARTESIAN_POINT('Ctrl Pts',(17.6144821901566,39.8390590232446,10.3411659727723));
#139804=CARTESIAN_POINT('Ctrl Pts',(10.5769645035621,39.5528016300397,17.4739096482189));
#139805=CARTESIAN_POINT('Ctrl Pts',(0.994070544738266,39.2665442368348,
20.4015077936632));
#139806=CARTESIAN_POINT('Ctrl Pts',(-8.82804928819338,38.98028684363,18.4194256770235));
#139807=CARTESIAN_POINT('Ctrl Pts',(-16.5256742167881,38.6940294504251,
12.0046569371488));
#139808=CARTESIAN_POINT('Ctrl Pts',(-20.2463491408741,38.4077720572203,
2.70093372355491));
#139809=CARTESIAN_POINT('Ctrl Pts',(-19.0946831682996,38.1215146640153,
-7.25277679199759));
#139810=CARTESIAN_POINT('Ctrl Pts',(-13.3478279589727,37.8352572708105,
-15.4610861611707));
#139811=CARTESIAN_POINT('Ctrl Pts',(-4.38878038575677,37.5489998776056,
-19.9486416396669));
#139812=CARTESIAN_POINT('Ctrl Pts',(5.62643953052426,37.2627424844008,-19.6355003646561));
#139813=CARTESIAN_POINT('Ctrl Pts',(14.2876409547905,36.9764850911959,-14.5970206822172));
#139814=CARTESIAN_POINT('Ctrl Pts',(19.5104813481329,36.690227697991,-6.04572687271288));
#139815=CARTESIAN_POINT('Ctrl Pts',(20.0380695575666,36.4039703047862,3.9604880769133));
#139816=CARTESIAN_POINT('Ctrl Pts',(15.7434398261144,36.1177129115813,13.0136005152982));
#139817=CARTESIAN_POINT('Ctrl Pts',(7.66010722209662,35.8314555183765,18.9349531897545));
#139818=CARTESIAN_POINT('Ctrl Pts',(-2.26665218927312,35.5451981251716,
20.2995564500129));
#139819=CARTESIAN_POINT('Ctrl Pts',(-11.6479344801856,35.2589407319667,
16.7790136177391));
#139820=CARTESIAN_POINT('Ctrl Pts',(-18.2261103378014,34.9726833387619,
9.2205553510574));
#139821=CARTESIAN_POINT('Ctrl Pts',(-20.4181179122233,34.686425945557,-0.556858317191475));
#139822=CARTESIAN_POINT('Ctrl Pts',(-17.6964550042702,34.4001685523521,
-10.2002568699848));
#139823=CARTESIAN_POINT('Ctrl Pts',(-10.7160763557452,34.1139111591473,
-17.3889460447585));
#139824=CARTESIAN_POINT('Ctrl Pts',(-1.15687174811203,33.8276537659424,
-20.3929142283091));
#139825=CARTESIAN_POINT('Ctrl Pts',(8.68079301217168,33.5413963727376,-18.4893144138117));
#139826=CARTESIAN_POINT('Ctrl Pts',(16.4292895459668,33.2551389795327,-12.1361210237995));
#139827=CARTESIAN_POINT('Ctrl Pts',(20.2242523341868,32.9688815863278,-2.86251131862187));
#139828=CARTESIAN_POINT('Ctrl Pts',(19.1517514114745,32.6826241931229,7.10031945815812));
#139829=CARTESIAN_POINT('Ctrl Pts',(13.4712084919399,32.3963667999181,15.3537367211865));
#139830=CARTESIAN_POINT('Ctrl Pts',(4.5469827934743,32.1101094067132,19.9136935582208));
#139831=CARTESIAN_POINT('Ctrl Pts',(-2.12916732578234,31.9192711445767,
19.7561558540843));
#139832=CARTESIAN_POINT('Ctrl Pts',(-5.24973680839221,31.8238520135084,
18.8888634120437));
#139833=CARTESIAN_POINT('Ctrl Pts',(19.4867027240924,54.7267360232649,-2.12615110206191));
#139834=CARTESIAN_POINT('Ctrl Pts',(19.8379571700673,54.6313168921966,1.09318310357887));
#139835=CARTESIAN_POINT('Ctrl Pts',(18.9140379238883,54.44047863006,7.70612425994348));
#139836=CARTESIAN_POINT('Ctrl Pts',(12.9718319877405,54.1542212368552,15.7745732453828));
#139837=CARTESIAN_POINT('Ctrl Pts',(3.90964917605172,53.8679638436503,20.0452911206329));
#139838=CARTESIAN_POINT('Ctrl Pts',(-6.09423650148351,53.5817064504454,
19.4928075528951));
#139839=CARTESIAN_POINT('Ctrl Pts',(-14.6311107593753,53.2954490572406,
14.248947630934));
#139840=CARTESIAN_POINT('Ctrl Pts',(-19.6471758144887,53.0091916640357,
5.57622772822074));
#139841=CARTESIAN_POINT('Ctrl Pts',(-19.9349879147208,52.7229342708309,
-4.4385221391144));
#139842=CARTESIAN_POINT('Ctrl Pts',(-15.4254416953498,52.436676877626,-13.3850814302411));
#139843=CARTESIAN_POINT('Ctrl Pts',(-7.2036931030962,52.1504194844211,-19.1105071746602));
#139844=CARTESIAN_POINT('Ctrl Pts',(2.75163124083226,51.8641620912162,-20.2369235556142));
#139845=CARTESIAN_POINT('Ctrl Pts',(12.0447744437628,51.5779046980115,-16.4932733762141));
#139846=CARTESIAN_POINT('Ctrl Pts',(18.4393054376054,51.2916473048065,-8.78046751178931));
#139847=CARTESIAN_POINT('Ctrl Pts',(20.3963673671325,51.0053899116017,1.04538104524849));
#139848=CARTESIAN_POINT('Ctrl Pts',(17.4449852495513,50.7191325183968,10.6196564766899));
#139849=CARTESIAN_POINT('Ctrl Pts',(10.2954187632331,50.4328751251919,17.638281308405));
#139850=CARTESIAN_POINT('Ctrl Pts',(0.668230566805185,50.1466177319871,
20.4122043003701));
#139851=CARTESIAN_POINT('Ctrl Pts',(-9.11976908927569,49.8603603387822,
18.2738727889235));
#139852=CARTESIAN_POINT('Ctrl Pts',(-16.7130707037703,49.5741029455773,
11.7378824151441));
#139853=CARTESIAN_POINT('Ctrl Pts',(-20.2843247944569,49.2878455523725,
2.37713758232903));
#139854=CARTESIAN_POINT('Ctrl Pts',(-18.9740990549969,49.0015881591676,
-7.55567208689501));
#139855=CARTESIAN_POINT('Ctrl Pts',(-13.0977029763934,48.7153307659628,
-15.6701880122362));
#139856=CARTESIAN_POINT('Ctrl Pts',(-4.06930782184213,48.429073372758,-20.0136290920622));
#139857=CARTESIAN_POINT('Ctrl Pts',(5.93837771313375,48.1428159795531,-19.5407340123286));
#139858=CARTESIAN_POINT('Ctrl Pts',(14.5169759394705,47.8565585863482,-14.3653063024121));
#139859=CARTESIAN_POINT('Ctrl Pts',(19.6020230543625,47.5703011931433,-5.73282720598057));
#139860=CARTESIAN_POINT('Ctrl Pts',(19.9697881591957,47.2840437999385,4.27927289044443));
#139861=CARTESIAN_POINT('Ctrl Pts',(15.5317675468937,46.9977864067336,13.2615539234367));
#139862=CARTESIAN_POINT('Ctrl Pts',(7.35598336662257,46.7115290135287,19.0524046856288));
#139863=CARTESIAN_POINT('Ctrl Pts',(-2.59003891118047,46.4252716203239,
20.2582406450635));
#139864=CARTESIAN_POINT('Ctrl Pts',(-11.9127610364253,46.139014227119,16.5888739848123));
#139865=CARTESIAN_POINT('Ctrl Pts',(-18.3686436946943,45.8527568339142,
8.92734811756499));
#139866=CARTESIAN_POINT('Ctrl Pts',(-20.404060556866,45.5664994407093,-0.882569196510804));
#139867=CARTESIAN_POINT('Ctrl Pts',(-17.5291828272122,45.2802420475044,
-10.4800937498209));
#139868=CARTESIAN_POINT('Ctrl Pts',(-10.4358579215344,44.9939846542997,
-17.5555542503337));
#139869=CARTESIAN_POINT('Ctrl Pts',(-0.83111443962059,44.7077272610947,
-20.4062212176367));
#139870=CARTESIAN_POINT('Ctrl Pts',(8.9736390710166,44.4214698678898,-18.3460736240208));
#139871=CARTESIAN_POINT('Ctrl Pts',(16.6188610866072,44.135212474685,-11.870891785326));
#139872=CARTESIAN_POINT('Ctrl Pts',(20.2647074147747,43.8489550814801,-2.53894643276308));
#139873=CARTESIAN_POINT('Ctrl Pts',(19.0337948769148,43.5626976882753,7.40400352366201));
#139874=CARTESIAN_POINT('Ctrl Pts',(13.222346039159,43.2764402950704,15.5651591966033));
#139875=CARTESIAN_POINT('Ctrl Pts',(4.22890241823948,42.9901829018655,19.9805155071603));
#139876=CARTESIAN_POINT('Ctrl Pts',(-5.78223847013127,42.7039255086607,
19.5875045339983));
#139877=CARTESIAN_POINT('Ctrl Pts',(-14.4018673989393,42.4176681154558,
14.4807054737756));
#139878=CARTESIAN_POINT('Ctrl Pts',(-19.555646410076,42.131410722251,5.88908389131514));
#139879=CARTESIAN_POINT('Ctrl Pts',(-20.0033040813258,41.8451533290461,
-4.11976230198829));
#139880=CARTESIAN_POINT('Ctrl Pts',(-15.6371103343542,41.5588959358412,
-13.1371761039464));
#139881=CARTESIAN_POINT('Ctrl Pts',(-7.50780198122223,41.2726385426363,
-18.993091507325));
#139882=CARTESIAN_POINT('Ctrl Pts',(2.42828004630419,40.9863811494315,-20.2782659912431));
#139883=CARTESIAN_POINT('Ctrl Pts',(11.7799896472929,40.7001237562266,-16.6834186995501));
#139884=CARTESIAN_POINT('Ctrl Pts',(18.2968115897414,40.4138663630218,-9.07365974921141));
#139885=CARTESIAN_POINT('Ctrl Pts',(20.4104543342806,40.1276089698169,0.719700953854232));
#139886=CARTESIAN_POINT('Ctrl Pts',(17.612263806483,39.8413515766121,10.3398635970617));
#139887=CARTESIAN_POINT('Ctrl Pts',(10.5756324311732,39.5550941834072,17.4717089683773));
#139888=CARTESIAN_POINT('Ctrl Pts',(0.993945350602907,39.2688367902023,
20.3989384094874));
#139889=CARTESIAN_POINT('Ctrl Pts',(-8.82693747575403,38.9825793969975,
18.4171059180458));
#139890=CARTESIAN_POINT('Ctrl Pts',(-16.5235929585668,38.6963220037926,
12.0031450598952));
#139891=CARTESIAN_POINT('Ctrl Pts',(-20.2437992975177,38.4100646105878,
2.70059356554118));
#139892=CARTESIAN_POINT('Ctrl Pts',(-19.092278366789,38.1238072173828,-7.25186337078843));
#139893=CARTESIAN_POINT('Ctrl Pts',(-13.3461469215555,37.837549824178,-15.4591389781227));
#139894=CARTESIAN_POINT('Ctrl Pts',(-4.3882276588244,37.5512924309731,-19.9461292898609));
#139895=CARTESIAN_POINT('Ctrl Pts',(5.6257309316927,37.2650350377683,-19.6330274521414));
#139896=CARTESIAN_POINT('Ctrl Pts',(14.2858415564729,36.9787776445634,-14.5951823203523));
#139897=CARTESIAN_POINT('Ctrl Pts',(19.5080241806478,36.6925202513585,-6.04496546844805));
#139898=CARTESIAN_POINT('Ctrl Pts',(20.0355459450848,36.4062628581537,3.95998928948713));
#139899=CARTESIAN_POINT('Ctrl Pts',(15.7414570832789,36.1200054649488,13.0119615708027));
#139900=CARTESIAN_POINT('Ctrl Pts',(7.6591425011568,35.833748071744,18.932568504747));
#139901=CARTESIAN_POINT('Ctrl Pts',(-2.2663667247242,35.5474906785391,20.296999905746));
#139902=CARTESIAN_POINT('Ctrl Pts',(-11.6464675295567,35.2612332853342,
16.7769004535961));
#139903=CARTESIAN_POINT('Ctrl Pts',(-18.223814923779,34.9749758921294,9.21939410631215));
#139904=CARTESIAN_POINT('Ctrl Pts',(-20.4155464388465,34.6887184989245,
-0.556788186472455));
#139905=CARTESIAN_POINT('Ctrl Pts',(-17.6942262915047,34.4024611057196,
-10.1989722394641));
#139906=CARTESIAN_POINT('Ctrl Pts',(-10.7147267741649,34.1162037125148,
-17.3867560673581));
#139907=CARTESIAN_POINT('Ctrl Pts',(-1.15672602937646,33.8299463193099,
-20.3903459223338));
#139908=CARTESIAN_POINT('Ctrl Pts',(8.67969970295505,33.5436889261051,-18.4869858611114));
#139909=CARTESIAN_POINT('Ctrl Pts',(16.4272205108975,33.2574315329002,-12.134592573653));
#139910=CARTESIAN_POINT('Ctrl Pts',(20.2217051056165,32.9711741396953,-2.86215084363134));
#139911=CARTESIAN_POINT('Ctrl Pts',(19.1493397581574,32.6849167464904,7.09942530190823));
#139912=CARTESIAN_POINT('Ctrl Pts',(13.4695112400335,32.3986593532856,15.3518029282142));
#139913=CARTESIAN_POINT('Ctrl Pts',(4.54641158465985,32.1124019600807,19.9111858863013));
#139914=CARTESIAN_POINT('Ctrl Pts',(-2.12890154724792,31.9215636979442,
19.7536673096795));
#139915=CARTESIAN_POINT('Ctrl Pts',(-5.24907570922655,31.8261445668759,
18.8864847381601));
#139916=CARTESIAN_POINT('Ctrl Pts',(19.4842484552599,54.7290285766324,-2.12588332220932));
#139917=CARTESIAN_POINT('Ctrl Pts',(19.8354583979083,54.6336094455641,1.09304299939541));
#139918=CARTESIAN_POINT('Ctrl Pts',(18.911655612618,54.4427711834275,7.70515508969184));
#139919=CARTESIAN_POINT('Ctrl Pts',(12.9701980791939,54.1565137902227,15.7725856432709));
#139920=CARTESIAN_POINT('Ctrl Pts',(3.90915673857621,53.8702563970178,20.042766622177));
#139921=CARTESIAN_POINT('Ctrl Pts',(-6.09346889584789,53.5839990038129,
19.4903521308955));
#139922=CARTESIAN_POINT('Ctrl Pts',(-14.6292678697472,53.2977416106081,
14.2471529655649));
#139923=CARTESIAN_POINT('Ctrl Pts',(-19.6447011210637,53.0114842174032,
5.57552532151993));
#139924=CARTESIAN_POINT('Ctrl Pts',(-19.932476967658,52.7252268241984,-4.43796305559608));
#139925=CARTESIAN_POINT('Ctrl Pts',(-15.4234987569977,52.4389694309935,
-13.3833954996328));
#139926=CARTESIAN_POINT('Ctrl Pts',(-7.20278574910955,52.1527120377887,
-19.1081000716486));
#139927=CARTESIAN_POINT('Ctrl Pts',(2.7512846542039,51.8664546445838,-20.2343745810451));
#139928=CARTESIAN_POINT('Ctrl Pts',(12.0432573230443,51.5801972513789,-16.4911959355728));
#139929=CARTESIAN_POINT('Ctrl Pts',(18.4369828824295,51.293939858174,-8.77936155324705));
#139930=CARTESIAN_POINT('Ctrl Pts',(20.3937983068062,51.0076824649692,1.04524937278667));
#139931=CARTESIAN_POINT('Ctrl Pts',(17.442787935738,50.7214250717643,10.6183188590008));
#139932=CARTESIAN_POINT('Ctrl Pts',(10.2941219856521,50.4351676785594,17.6360596477387));
#139933=CARTESIAN_POINT('Ctrl Pts',(0.668146398647312,50.1489102853546,
20.4096332452217));
#139934=CARTESIAN_POINT('Ctrl Pts',(-9.11862039271476,49.8626528921497,
18.2715710711487));
#139935=CARTESIAN_POINT('Ctrl Pts',(-16.7109655795463,49.5763954989448,
11.7364039495027));
#139936=CARTESIAN_POINT('Ctrl Pts',(-20.2817698466404,49.29013810574,2.37683816578823));
#139937=CARTESIAN_POINT('Ctrl Pts',(-18.9717091389687,49.0038807125351,
-7.55472039892717));
#139938=CARTESIAN_POINT('Ctrl Pts',(-13.0960532321718,48.7176233193303,
-15.6682142461347));
#139939=CARTESIAN_POINT('Ctrl Pts',(-4.06879526501619,48.4313659261255,
-20.0111082402));
#139940=CARTESIAN_POINT('Ctrl Pts',(5.93762973432133,48.1451085329206,-19.5382727247972));
#139941=CARTESIAN_POINT('Ctrl Pts',(14.5151474282259,47.8588511397157,-14.3634968949836));
#139942=CARTESIAN_POINT('Ctrl Pts',(19.5995540470623,47.5725937465108,-5.73210511764381));
#139943=CARTESIAN_POINT('Ctrl Pts',(19.9672728293946,47.286336353306,4.27873388709882));
#139944=CARTESIAN_POINT('Ctrl Pts',(15.5298112157868,47.0000789601011,13.2598835410808));
#139945=CARTESIAN_POINT('Ctrl Pts',(7.35505683079602,46.7138215668962,19.0500049064771));
#139946=CARTESIAN_POINT('Ctrl Pts',(-2.58971267827268,46.4275641736914,
20.2556889827221));
#139947=CARTESIAN_POINT('Ctrl Pts',(-11.9112605436505,46.1413067804865,
16.5867845040042));
#139948=CARTESIAN_POINT('Ctrl Pts',(-18.3663300398612,45.8550493872817,
8.92622365772668));
#139949=CARTESIAN_POINT('Ctrl Pts',(-20.401490527521,45.5687919940768,-0.882458030954929));
#139950=CARTESIAN_POINT('Ctrl Pts',(-17.5269749081496,45.2825346008719,
-10.4787737111747));
#139951=CARTESIAN_POINT('Ctrl Pts',(-10.4345434546898,44.9962772076671,
-17.5533430096121));
#139952=CARTESIAN_POINT('Ctrl Pts',(-0.831009755139143,44.7100198144622,
-20.4036509161419));
#139953=CARTESIAN_POINT('Ctrl Pts',(8.97250878051982,44.4237624212574,-18.3437628120407));
#139954=CARTESIAN_POINT('Ctrl Pts',(16.616767828721,44.1375050280525,-11.8693965662664));
#139955=CARTESIAN_POINT('Ctrl Pts',(20.2621549379,43.8512476348476,-2.5386266352983));
#139956=CARTESIAN_POINT('Ctrl Pts',(19.0313974417944,43.5649902416428,7.40307093937211));
#139957=CARTESIAN_POINT('Ctrl Pts',(13.2206805953012,43.2787328484379,15.5631986595924));
#139958=CARTESIAN_POINT('Ctrl Pts',(4.22836975939536,42.992475455233,19.9779988261773));
#139959=CARTESIAN_POINT('Ctrl Pts',(-5.7815101581119,42.7062180620282,19.5850373554038));
#139960=CARTESIAN_POINT('Ctrl Pts',(-14.4000533863935,42.4199606688233,
14.4788815310413));
#139961=CARTESIAN_POINT('Ctrl Pts',(-19.5531832442276,42.1337032756185,
5.88834212139276));
#139962=CARTESIAN_POINT('Ctrl Pts',(-20.0007845299679,41.8474458824136,
-4.11924339007953));
#139963=CARTESIAN_POINT('Ctrl Pts',(-15.6351407346112,41.5611884892087,
-13.1355213878175));
#139964=CARTESIAN_POINT('Ctrl Pts',(-7.50685632281498,41.2749310960039,
-18.990699199069));
#139965=CARTESIAN_POINT('Ctrl Pts',(2.42797418801882,40.988673702799,-20.275711806574));
#139966=CARTESIAN_POINT('Ctrl Pts',(11.778505877972,40.7024163095941,-16.6813173101961));
#139967=CARTESIAN_POINT('Ctrl Pts',(18.2945069826475,40.4161589163894,-9.07251686043413));
#139968=CARTESIAN_POINT('Ctrl Pts',(20.4078834995962,40.1299015231844,0.719610302654397));
#139969=CARTESIAN_POINT('Ctrl Pts',(17.6100454228095,39.8436441299796,10.3385612213511));
#139970=CARTESIAN_POINT('Ctrl Pts',(10.5743003587843,39.5573867367747,17.4695082885356));
#139971=CARTESIAN_POINT('Ctrl Pts',(0.993820156467551,39.2711293435698,
20.3963690253115));
#139972=CARTESIAN_POINT('Ctrl Pts',(-8.82582566331469,38.984871950365,18.4147861590682));
#139973=CARTESIAN_POINT('Ctrl Pts',(-16.5215117003454,38.6986145571601,
12.0016331826417));
#139974=CARTESIAN_POINT('Ctrl Pts',(-20.2412494541613,38.4123571639553,
2.70025340752747));
#139975=CARTESIAN_POINT('Ctrl Pts',(-19.0898735652784,38.1260997707503,
-7.25094994957927));
#139976=CARTESIAN_POINT('Ctrl Pts',(-13.3444658841383,37.8398423775456,
-15.4571917950747));
#139977=CARTESIAN_POINT('Ctrl Pts',(-4.38767493189203,37.5535849843406,
-19.9436169400549));
#139978=CARTESIAN_POINT('Ctrl Pts',(5.62502233286113,37.2673275911359,-19.6305545396266));
#139979=CARTESIAN_POINT('Ctrl Pts',(14.2840421581553,36.9810701979309,-14.5933439584875));
#139980=CARTESIAN_POINT('Ctrl Pts',(19.5055670131628,36.694812804726,-6.04420406418323));
#139981=CARTESIAN_POINT('Ctrl Pts',(20.033022332603,36.4085554115212,3.95949050206097));
#139982=CARTESIAN_POINT('Ctrl Pts',(15.7394743404435,36.1222980183163,13.0103226263072));
#139983=CARTESIAN_POINT('Ctrl Pts',(7.65817778021698,35.8360406251115,18.9301838197395));
#139984=CARTESIAN_POINT('Ctrl Pts',(-2.26608126017527,35.5497832319066,
20.2944433614791));
#139985=CARTESIAN_POINT('Ctrl Pts',(-11.6450005789278,35.2635258387017,
16.7747872894531));
#139986=CARTESIAN_POINT('Ctrl Pts',(-18.2215195097566,34.9772684454969,
9.2182328615669));
#139987=CARTESIAN_POINT('Ctrl Pts',(-20.4129749654698,34.691011052292,-0.556718055753438));
#139988=CARTESIAN_POINT('Ctrl Pts',(-17.6919975787392,34.4047536590871,
-10.1976876089435));
#139989=CARTESIAN_POINT('Ctrl Pts',(-10.7133771925845,34.1184962658823,
-17.3845660899578));
#139990=CARTESIAN_POINT('Ctrl Pts',(-1.15658031064088,33.8322388726774,
-20.3877776163586));
#139991=CARTESIAN_POINT('Ctrl Pts',(8.67860639373843,33.5459814794727,-18.4846573084111));
#139992=CARTESIAN_POINT('Ctrl Pts',(16.4251514758282,33.2597240862677,-12.1330641235064));
#139993=CARTESIAN_POINT('Ctrl Pts',(20.2191578770462,32.9734666930628,-2.86179036864081));
#139994=CARTESIAN_POINT('Ctrl Pts',(19.1469281048403,32.6872092998579,7.09853114565834));
#139995=CARTESIAN_POINT('Ctrl Pts',(13.4678139881271,32.4009519066531,15.3498691352418));
#139996=CARTESIAN_POINT('Ctrl Pts',(4.5458403758454,32.1146945134482,19.9086782143819));
#139997=CARTESIAN_POINT('Ctrl Pts',(-2.12863576871351,31.9238562513117,
19.7511787652746));
#139998=CARTESIAN_POINT('Ctrl Pts',(-5.24841461006088,31.8284371202434,
18.8841060642764));
#139999=CARTESIAN_POINT('Ctrl Pts',(-19.999413228866,41.05729606626,7.51558171283352E-7));
#140000=CARTESIAN_POINT('Ctrl Pts',(-19.99863797569,41.0813073518029,0.831608725659304));
#140001=CARTESIAN_POINT('Ctrl Pts',(-19.9462616522875,41.1053176823194,
1.66313988398238));
#140002=CARTESIAN_POINT('Ctrl Pts',(-19.7392429938347,41.1534501600375,
3.3171584537686));
#140003=CARTESIAN_POINT('Ctrl Pts',(-19.5841191045172,41.1775723001571,
4.13958575209933));
#140004=CARTESIAN_POINT('Ctrl Pts',(-19.3085239985948,41.2098706121036,
5.22337560481843));
#140005=CARTESIAN_POINT('Ctrl Pts',(-19.2329273658748,41.2180472673817,
5.49625516279032));
#140006=CARTESIAN_POINT('Ctrl Pts',(-19.038978135412,41.2375298351671,6.14228594610767));
#140007=CARTESIAN_POINT('Ctrl Pts',(-18.9153350198455,41.2488362496549,
6.51384226245489));
#140008=CARTESIAN_POINT('Ctrl Pts',(-18.4095213911444,41.2913051697833,
7.89431078580416));
#140009=CARTESIAN_POINT('Ctrl Pts',(-17.9546424870676,41.3224699327942,
8.8766678052532));
#140010=CARTESIAN_POINT('Ctrl Pts',(-16.8922190694725,41.3848780592283,
10.758806211454));
#140011=CARTESIAN_POINT('Ctrl Pts',(-16.28429703474,41.4161214246445,11.6583741610496));
#140012=CARTESIAN_POINT('Ctrl Pts',(-15.138935221,41.4690700776972,13.0904040892742));
#140013=CARTESIAN_POINT('Ctrl Pts',(-14.6366067709489,41.490776305081,13.6511179661484));
#140014=CARTESIAN_POINT('Ctrl Pts',(-13.8289149531186,41.5237070154432,
14.4557757493051));
#140015=CARTESIAN_POINT('Ctrl Pts',(-13.5455192043718,41.534933550447,14.7219832511257));
#140016=CARTESIAN_POINT('Ctrl Pts',(-12.4440843774415,41.5774168054683,
15.6965736771178));
#140017=CARTESIAN_POINT('Ctrl Pts',(-11.574223820678,41.6086757518233,16.346511794594));
#140018=CARTESIAN_POINT('Ctrl Pts',(-9.73892984694382,41.6712723014714,
17.5002575415591));
#140019=CARTESIAN_POINT('Ctrl Pts',(-8.77326484714239,41.7026099066129,
18.0036962291588));
#140020=CARTESIAN_POINT('Ctrl Pts',(-7.08473820671655,41.7555443639441,
18.7175745286628));
#140021=CARTESIAN_POINT('Ctrl Pts',(-6.37967032504176,41.7771421767294,
18.9704499548281));
#140022=CARTESIAN_POINT('Ctrl Pts',(-5.29273813389548,41.8098845869163,
19.29231077271));
#140023=CARTESIAN_POINT('Ctrl Pts',(-4.91953844002393,41.8210311960164,
19.3910773203282));
#140024=CARTESIAN_POINT('Ctrl Pts',(-3.48676572025991,41.8635297038323,
19.7252951389005));
#140025=CARTESIAN_POINT('Ctrl Pts',(-2.40920871871295,41.8948838339627,
19.884003676709));
#140026=CARTESIAN_POINT('Ctrl Pts',(-0.239458176505327,41.9576708496549,
20.026365675061));
#140027=CARTESIAN_POINT('Ctrl Pts',(0.852763706300651,41.9891037370514,
20.0095825703758));
#140028=CARTESIAN_POINT('Ctrl Pts',(2.676990489699,42.0420229145116,19.8335532115812));
#140029=CARTESIAN_POINT('Ctrl Pts',(3.4136462436393,42.0635101805276,19.7210544691231));
#140030=CARTESIAN_POINT('Ctrl Pts',(4.51640891058974,42.0960621581106,19.4886220002109));
#140031=CARTESIAN_POINT('Ctrl Pts',(4.88899925205704,42.1071288412772,19.3987447139667));
#140032=CARTESIAN_POINT('Ctrl Pts',(6.30902492784453,42.1496436922661,19.0117925031467));
#140033=CARTESIAN_POINT('Ctrl Pts',(7.33562586276927,42.1810940964296,18.6379549664253));
#140034=CARTESIAN_POINT('Ctrl Pts',(9.3179937728831,42.244073747855,17.7283572783668));
#140035=CARTESIAN_POINT('Ctrl Pts',(10.2735772543302,42.2756029969372,17.192197956999));
#140036=CARTESIAN_POINT('Ctrl Pts',(11.7935205901966,42.3285058042511,16.1692272216252));
#140037=CARTESIAN_POINT('Ctrl Pts',(12.3847747683889,42.3498803539024,15.7221197207002));
#140038=CARTESIAN_POINT('Ctrl Pts',(13.2392174872526,42.3822397290241,14.9975156825697));
#140039=CARTESIAN_POINT('Ctrl Pts',(13.5222233045967,42.3932264862279,14.7431670423398));
#140040=CARTESIAN_POINT('Ctrl Pts',(14.5882154994606,42.4357587903462,13.7274677420373));
#140041=CARTESIAN_POINT('Ctrl Pts',(15.3158915750427,42.467306578783,12.9079518936178));
#140042=CARTESIAN_POINT('Ctrl Pts',(16.6310490877789,42.5304810787726,11.1595236994607));
#140043=CARTESIAN_POINT('Ctrl Pts',(17.2181778116619,42.5621077921398,10.230346434775));
#140044=CARTESIAN_POINT('Ctrl Pts',(18.0674899048063,42.614993131908,8.60765342286355));
#140045=CARTESIAN_POINT('Ctrl Pts',(18.3731067429762,42.6362527635966,7.93670504193918));
#140046=CARTESIAN_POINT('Ctrl Pts',(18.7776712980522,42.6684168528452,6.89923455487115));
#140047=CARTESIAN_POINT('Ctrl Pts',(18.9048035788758,42.6793233950563,6.54353212954128));
#140048=CARTESIAN_POINT('Ctrl Pts',(19.2720966405952,42.7136354449609,5.41384284721372));
#140049=CARTESIAN_POINT('Ctrl Pts',(19.474840448797,42.7370424723533,4.62760480884473));
#140050=CARTESIAN_POINT('Ctrl Pts',(19.78462244274,42.7839757019757,3.0320728443811));
#140051=CARTESIAN_POINT('Ctrl Pts',(19.891170573851,42.8075019073488,2.22268336970358));
#140052=CARTESIAN_POINT('Ctrl Pts',(19.981726597362,42.8446090464572,0.940673545989562));
#140053=CARTESIAN_POINT('Ctrl Pts',(19.9984937863736,42.8581908762112,0.470298574000647));
#140054=CARTESIAN_POINT('Ctrl Pts',(19.9988122073197,42.8717719390928,1.39816966494504E-6));
#140055=CARTESIAN_POINT('Ctrl Pts',(19.6064758543972,43.7718149917731,1.67979429704894E-6));
#140056=CARTESIAN_POINT('Ctrl Pts',(19.6063394099543,43.7662039300159,0.192452633869296));
#140057=CARTESIAN_POINT('Ctrl Pts',(19.6034047742513,43.7605812545057,0.38508519104062));
#140058=CARTESIAN_POINT('Ctrl Pts',(19.5976587956057,43.7549474477989,0.577813874020003));
#140059=CARTESIAN_POINT('Ctrl Pts',(19.5879571290105,43.7454351753558,0.903222223212585));
#140060=CARTESIAN_POINT('Ctrl Pts',(19.5702407224268,43.7358911883883,1.2289054178915));
#140061=CARTESIAN_POINT('Ctrl Pts',(19.5444485684102,43.7263173346718,1.55444000475024));
#140062=CARTESIAN_POINT('Ctrl Pts',(19.5070592978697,43.7124387184658,2.02634710993146));
#140063=CARTESIAN_POINT('Ctrl Pts',(19.4526986319996,43.6984975319254,2.49794469961411));
#140064=CARTESIAN_POINT('Ctrl Pts',(19.3811868349247,43.6844995439226,2.96792200272918));
#140065=CARTESIAN_POINT('Ctrl Pts',(19.3736503716137,43.6830243282613,3.01745182643352));
#140066=CARTESIAN_POINT('Ctrl Pts',(19.3659234302609,43.6815484824225,3.06696359331452));
#140067=CARTESIAN_POINT('Ctrl Pts',(19.3580058098689,43.6800720139136,3.11645572612751));
#140068=CARTESIAN_POINT('Ctrl Pts',(19.2831053238854,43.6661046596609,3.58465003407793));
#140069=CARTESIAN_POINT('Ctrl Pts',(19.1911396400206,43.6520815286343,4.05109252190301));
#140070=CARTESIAN_POINT('Ctrl Pts',(19.0819403371621,43.6380080735747,4.5144481904275));
#140071=CARTESIAN_POINT('Ctrl Pts',(19.0687620473349,43.6363096738158,4.57036645302694));
#140072=CARTESIAN_POINT('Ctrl Pts',(19.0553327834577,43.634610546111,4.62623968076864));
#140073=CARTESIAN_POINT('Ctrl Pts',(19.0416522632091,43.6329107046177,4.68206546271157));
#140074=CARTESIAN_POINT('Ctrl Pts',(18.9784517111785,43.6250578657789,4.93996649075926));
#140075=CARTESIAN_POINT('Ctrl Pts',(18.9098886145874,43.6171896558997,5.19685624568988));
#140076=CARTESIAN_POINT('Ctrl Pts',(18.8359351528157,43.6093071628092,5.45249804963451));
#140077=CARTESIAN_POINT('Ctrl Pts',(18.7015633920042,43.5949848518479,5.91699340265997));
#140078=CARTESIAN_POINT('Ctrl Pts',(18.5493928016406,43.5806156695068,6.3773724104913));
#140079=CARTESIAN_POINT('Ctrl Pts',(18.379893906362,43.5662107155816,6.83236630902528));
#140080=CARTESIAN_POINT('Ctrl Pts',(18.3641195446456,43.5648701230465,6.87471017399519));
#140081=CARTESIAN_POINT('Ctrl Pts',(18.3481950739941,43.563529223571,6.91700748575335));
#140082=CARTESIAN_POINT('Ctrl Pts',(18.3321208541167,43.5621880269907,6.95925727461766));
#140083=CARTESIAN_POINT('Ctrl Pts',(18.3131488538409,43.5606050461627,7.0091236452473));
#140084=CARTESIAN_POINT('Ctrl Pts',(18.2939686185472,43.5590213682311,7.05892373794292));
#140085=CARTESIAN_POINT('Ctrl Pts',(18.2745803844881,43.5574373955357,7.10865570841194));
#140086=CARTESIAN_POINT('Ctrl Pts',(18.1988930086333,43.5512539166084,7.30279831724453));
#140087=CARTESIAN_POINT('Ctrl Pts',(18.1200357115288,43.5450659722793,7.4959029018646));
#140088=CARTESIAN_POINT('Ctrl Pts',(18.0380506688684,43.5388712026671,7.6878689862213));
#140089=CARTESIAN_POINT('Ctrl Pts',(17.8414350493892,43.5240149749295,8.14823991938216));
#140090=CARTESIAN_POINT('Ctrl Pts',(17.6266050342565,43.5092673615084,8.60215612411276));
#140091=CARTESIAN_POINT('Ctrl Pts',(17.3941566525077,43.4945666893117,9.04820331756611));
#140092=CARTESIAN_POINT('Ctrl Pts',(17.3369541197561,43.4909490444975,9.15796974829074));
#140093=CARTESIAN_POINT('Ctrl Pts',(17.2786848585413,43.4873342055444,9.26725942930258));
#140094=CARTESIAN_POINT('Ctrl Pts',(17.2193581906374,43.4837211889298,9.37605087991536));
#140095=CARTESIAN_POINT('Ctrl Pts',(16.9673123968636,43.4683715043319,9.83824483912983));
#140096=CARTESIAN_POINT('Ctrl Pts',(16.6961765939406,43.4530556306446,10.2914509078969));
#140097=CARTESIAN_POINT('Ctrl Pts',(16.4066595703503,43.4377020652274,10.7340333877742));
#140098=CARTESIAN_POINT('Ctrl Pts',(16.3775434489127,43.4361579892707,10.7785429819612));
#140099=CARTESIAN_POINT('Ctrl Pts',(16.3482414592716,43.4346135334195,10.8229450804483));
#140100=CARTESIAN_POINT('Ctrl Pts',(16.3187543615435,43.4330686122166,10.8672379948179));
#140101=CARTESIAN_POINT('Ctrl Pts',(16.0231357514531,43.4175802293686,11.3112901665003));
#140102=CARTESIAN_POINT('Ctrl Pts',(15.7089090655547,43.402046140029,11.7443716962432));
#140103=CARTESIAN_POINT('Ctrl Pts',(15.3768152308384,43.386392578964,12.1647913081942));
#140104=CARTESIAN_POINT('Ctrl Pts',(15.2951262196502,43.3825420891587,12.2682068455942));
#140105=CARTESIAN_POINT('Ctrl Pts',(15.2123563290687,43.378684383183,12.3708559413347));
#140106=CARTESIAN_POINT('Ctrl Pts',(15.1285170155293,43.3748183990117,12.4727128338959));
#140107=CARTESIAN_POINT('Ctrl Pts',(14.8033985971852,43.3598265937827,12.8677011801606));
#140108=CARTESIAN_POINT('Ctrl Pts',(14.4621942031375,43.3447099920818,13.250782407611));
#140109=CARTESIAN_POINT('Ctrl Pts',(14.1055608274976,43.3294047040752,13.6204642842308));
#140110=CARTESIAN_POINT('Ctrl Pts',(14.0828780382868,43.3284312488537,13.6439769912717));
#140111=CARTESIAN_POINT('Ctrl Pts',(14.0601328459107,43.327457033043,13.6674354750808));
#140112=CARTESIAN_POINT('Ctrl Pts',(14.0373254242202,43.3264820413862,13.6908393440552));
#140113=CARTESIAN_POINT('Ctrl Pts',(13.8949930312739,43.3203974914751,13.836893936307));
#140114=CARTESIAN_POINT('Ctrl Pts',(13.7502364052472,43.3142826302557,13.9808223105065));
#140115=CARTESIAN_POINT('Ctrl Pts',(13.6031324199181,43.3081337589408,14.1225637563849));
#140116=CARTESIAN_POINT('Ctrl Pts',(13.5511132378412,43.3059593837478,14.17268662739));
#140117=CARTESIAN_POINT('Ctrl Pts',(13.4988004908584,43.3037807587131,14.2225360549639));
#140118=CARTESIAN_POINT('Ctrl Pts',(13.4461974715091,43.301597729083,14.2721094437954));
#140119=CARTESIAN_POINT('Ctrl Pts',(13.4281804303707,43.3008500203936,14.2890888072806));
#140120=CARTESIAN_POINT('Ctrl Pts',(13.4101286529551,43.3001026898794,14.3060350644318));
#140121=CARTESIAN_POINT('Ctrl Pts',(13.3920422787098,43.2993557321578,14.3229481023457));
#140122=CARTESIAN_POINT('Ctrl Pts',(13.1649701304881,43.2899777721439,14.5352891608682));
#140123=CARTESIAN_POINT('Ctrl Pts',(12.9324609833496,43.2806327186608,14.7424174804646));
#140124=CARTESIAN_POINT('Ctrl Pts',(12.6947632582979,43.2713563477096,14.9440665019689));
#140125=CARTESIAN_POINT('Ctrl Pts',(12.4113753749298,43.2602968765741,15.1844764149159));
#140126=CARTESIAN_POINT('Ctrl Pts',(12.1206109829962,43.2493353054087,15.4170990823715));
#140127=CARTESIAN_POINT('Ctrl Pts',(11.8229939785123,43.238382213006,15.6416154083217));
#140128=CARTESIAN_POINT('Ctrl Pts',(11.3989282251411,43.2227754724249,15.961522145752));
#140129=CARTESIAN_POINT('Ctrl Pts',(10.960910522937,43.2072481873027,16.2649146613966));
#140130=CARTESIAN_POINT('Ctrl Pts',(10.5103370332776,43.1917290435638,16.5506986603596));
#140131=CARTESIAN_POINT('Ctrl Pts',(10.3795988238966,43.1872260155116,16.6336216222107));
#140132=CARTESIAN_POINT('Ctrl Pts',(10.2478039338351,43.1827236220428,16.7150618337217));
#140133=CARTESIAN_POINT('Ctrl Pts',(10.1149875329579,43.1782200164416,16.7949919975488));
#140134=CARTESIAN_POINT('Ctrl Pts',(10.1115631137893,43.1781038995069,16.7970528453308));
#140135=CARTESIAN_POINT('Ctrl Pts',(10.1081380152766,43.1779877818127,16.7991126893762));
#140136=CARTESIAN_POINT('Ctrl Pts',(10.1047122380106,43.1778716633287,16.8011715292217));
#140137=CARTESIAN_POINT('Ctrl Pts',(9.65446956000502,43.1626104559776,17.0717605061629));
#140138=CARTESIAN_POINT('Ctrl Pts',(9.19250165675431,43.1473357150165,17.3250054348218));
#140139=CARTESIAN_POINT('Ctrl Pts',(8.72015478590991,43.131978378804,17.5598448499409));
#140140=CARTESIAN_POINT('Ctrl Pts',(8.62268241028443,43.1288092754684,17.6083057525002));
#140141=CARTESIAN_POINT('Ctrl Pts',(8.52476827199294,43.125636656747,17.6559827281318));
#140142=CARTESIAN_POINT('Ctrl Pts',(8.42642453589943,43.1224599205095,17.702866218309));
#140143=CARTESIAN_POINT('Ctrl Pts',(7.97208873487124,43.1077837951105,17.919462098339));
#140144=CARTESIAN_POINT('Ctrl Pts',(7.50857922801338,43.0930199725091,18.1191257314986));
#140145=CARTESIAN_POINT('Ctrl Pts',(7.0370751523844,43.07810842764,18.3009137068577));
#140146=CARTESIAN_POINT('Ctrl Pts',(6.93935651785068,43.0750180284712,18.3385890391505));
#140147=CARTESIAN_POINT('Ctrl Pts',(6.84129467892289,43.0719213000139,18.3754964261149));
#140148=CARTESIAN_POINT('Ctrl Pts',(6.74290041987517,43.0688177367339,18.4116272437841));
#140149=CARTESIAN_POINT('Ctrl Pts',(6.63789458361666,43.0655056303087,18.4501858625569));
#140150=CARTESIAN_POINT('Ctrl Pts',(6.53250990709974,43.0621857095886,18.487860161148));
#140151=CARTESIAN_POINT('Ctrl Pts',(6.42675929080641,43.0588573294956,18.5246397087638));
#140152=CARTESIAN_POINT('Ctrl Pts',(6.25909770750026,43.0535803722938,18.5829515881901));
#140153=CARTESIAN_POINT('Ctrl Pts',(6.09053964596414,43.0482793093732,18.6390104561895));
#140154=CARTESIAN_POINT('Ctrl Pts',(5.92113301707524,43.0429606225737,18.6927670205835));
#140155=CARTESIAN_POINT('Ctrl Pts',(5.5605120297472,43.0316385739767,18.807200236416));
#140156=CARTESIAN_POINT('Ctrl Pts',(5.19604433283065,43.0202365905734,18.9112012357905));
#140157=CARTESIAN_POINT('Ctrl Pts',(4.82830190493471,43.008819585655,19.0045797894988));
#140158=CARTESIAN_POINT('Ctrl Pts',(4.57375767438646,43.0009169545968,19.0692146270926));
#140159=CARTESIAN_POINT('Ctrl Pts',(4.31764586846223,42.9929984070002,19.1287694128935));
#140160=CARTESIAN_POINT('Ctrl Pts',(4.06016150149582,42.9851044893745,19.1831570890333));
#140161=CARTESIAN_POINT('Ctrl Pts',(3.88086070231122,42.9796075120021,19.2210302768798));
#140162=CARTESIAN_POINT('Ctrl Pts',(3.70089409779101,42.9741225261232,19.2563978499545));
#140163=CARTESIAN_POINT('Ctrl Pts',(3.52033190744639,42.9686453873124,19.2892495574967));
#140164=CARTESIAN_POINT('Ctrl Pts',(3.21366914828234,42.9593431380605,19.3450441580105));
#140165=CARTESIAN_POINT('Ctrl Pts',(2.90528550350946,42.9500810856914,19.3935625179296));
#140166=CARTESIAN_POINT('Ctrl Pts',(2.59552474670509,42.9408937274078,19.4346920579566));
#140167=CARTESIAN_POINT('Ctrl Pts',(2.5104799604978,42.9383713390682,19.4459841692443));
#140168=CARTESIAN_POINT('Ctrl Pts',(2.42533148191616,42.9358545731119,19.4567193177525));
#140169=CARTESIAN_POINT('Ctrl Pts',(2.34008667872117,42.9333441267254,19.4668951548366));
#140170=CARTESIAN_POINT('Ctrl Pts',(1.79439966631487,42.9172737278611,19.532034869271));
#140171=CARTESIAN_POINT('Ctrl Pts',(1.24470971468818,42.9013048292,19.5744353747942));
#140172=CARTESIAN_POINT('Ctrl Pts',(0.692991085046236,42.8853294987143,
19.5937853327824));
#140173=CARTESIAN_POINT('Ctrl Pts',(0.549321230548719,42.8811694553822,
19.598824143327));
#140174=CARTESIAN_POINT('Ctrl Pts',(0.405514236761384,42.877008942592,19.6022999186214));
#140175=CARTESIAN_POINT('Ctrl Pts',(0.261605865782417,42.8728459950935,
19.6042072611384));
#140176=CARTESIAN_POINT('Ctrl Pts',(-0.287568535395662,42.8569596072197,
19.6114859460232));
#140177=CARTESIAN_POINT('Ctrl Pts',(-0.838224671449795,42.8410385091105,
19.595924049526));
#140178=CARTESIAN_POINT('Ctrl Pts',(-1.38841174370539,42.8249756539135,
19.55721348254));
#140179=CARTESIAN_POINT('Ctrl Pts',(-1.55934940974149,42.8199850841315,
19.5451864933481));
#140180=CARTESIAN_POINT('Ctrl Pts',(-1.73024120094667,42.8149808467043,
19.5309249378906));
#140181=CARTESIAN_POINT('Ctrl Pts',(-1.90102698544761,42.8099598073134,
19.5144194783242));
#140182=CARTESIAN_POINT('Ctrl Pts',(-2.28186844966007,42.7987632080234,
19.4776133506529));
#140183=CARTESIAN_POINT('Ctrl Pts',(-2.66217289778945,42.7874728892538,
19.4296613182657));
#140184=CARTESIAN_POINT('Ctrl Pts',(-3.04124205085888,42.7760728627864,
19.3704477491205));
#140185=CARTESIAN_POINT('Ctrl Pts',(-3.20990141112257,42.7710006453417,
19.3441018367452));
#140186=CARTESIAN_POINT('Ctrl Pts',(-3.37831592927423,42.7659067400699,
19.315526640633));
#140187=CARTESIAN_POINT('Ctrl Pts',(-3.54642269087016,42.7607899138691,
19.2847124575472));
#140188=CARTESIAN_POINT('Ctrl Pts',(-3.56251791480592,42.7603000081523,
19.2817621825406));
#140189=CARTESIAN_POINT('Ctrl Pts',(-3.57861031692012,42.7598098924188,
19.2787913831749));
#140190=CARTESIAN_POINT('Ctrl Pts',(-3.59469984159028,42.7593195656502,
19.2758000511064));
#140191=CARTESIAN_POINT('Ctrl Pts',(-3.73585595728225,42.7550178461463,
19.2495565899604));
#140192=CARTESIAN_POINT('Ctrl Pts',(-3.8767910045502,42.7506998079205,19.2217327366454));
#140193=CARTESIAN_POINT('Ctrl Pts',(-4.01747114228882,42.7463647652996,
19.1923395550364));
#140194=CARTESIAN_POINT('Ctrl Pts',(-4.19262508856177,42.7409674161463,
19.1557435448598));
#140195=CARTESIAN_POINT('Ctrl Pts',(-4.36738198723095,42.7355522511886,
19.1167055559947));
#140196=CARTESIAN_POINT('Ctrl Pts',(-4.54167443887333,42.7301329719588,
19.0752304701368));
#140197=CARTESIAN_POINT('Ctrl Pts',(-4.54689412036698,42.7299706762814,
19.0739883811303));
#140198=CARTESIAN_POINT('Ctrl Pts',(-4.55211338535017,42.7298083768938,
19.0727441063728));
#140199=CARTESIAN_POINT('Ctrl Pts',(-4.55733223198297,42.7296460744087,
19.0714976457212));
#140200=CARTESIAN_POINT('Ctrl Pts',(-4.63924567258681,42.7270986236197,
19.0519335757777));
#140201=CARTESIAN_POINT('Ctrl Pts',(-4.72105606289133,42.72455037544,19.0318310175979));
#140202=CARTESIAN_POINT('Ctrl Pts',(-4.80275644730274,42.7220027644765,
19.0111904499845));
#140203=CARTESIAN_POINT('Ctrl Pts',(-4.84620927573606,42.7206478026497,
19.00021264309));
#140204=CARTESIAN_POINT('Ctrl Pts',(-4.88963098832004,42.7192930209111,
18.9890826487932));
#140205=CARTESIAN_POINT('Ctrl Pts',(-4.93302054474453,42.7179386348069,
18.9778005368796));
#140206=CARTESIAN_POINT('Ctrl Pts',(-4.95471532295672,42.7172614417549,
18.9721594809229));
#140207=CARTESIAN_POINT('Ctrl Pts',(-4.97640206220627,42.7165843476064,
18.966480395533));
#140208=CARTESIAN_POINT('Ctrl Pts',(-4.99808063267981,42.7159073793025,
18.960763289285));
#140209=CARTESIAN_POINT('Ctrl Pts',(-5.00891991791678,42.7155688951506,
18.957904736161));
#140210=CARTESIAN_POINT('Ctrl Pts',(-5.02100537636737,42.7151914559683,
18.9547049481356));
#140211=CARTESIAN_POINT('Ctrl Pts',(-5.03015484665409,42.7149056890864,
18.9522752989868));
#140212=CARTESIAN_POINT('Ctrl Pts',(-5.03930431694029,42.7146199222046,
18.9498456498381));
#140213=CARTESIAN_POINT('Ctrl Pts',(-5.04845174649179,42.714334189993,18.9474093853541));
#140214=CARTESIAN_POINT('Ctrl Pts',(-5.05759712062265,42.7140485109492,
18.944966491249));
#140215=CARTESIAN_POINT('Ctrl Pts',(-5.22292575461316,42.7088840501632,
18.9008042361471));
#140216=CARTESIAN_POINT('Ctrl Pts',(-5.38758350201424,42.703734286844,18.8544782588982));
#140217=CARTESIAN_POINT('Ctrl Pts',(-5.55151737274892,42.698610916527,18.8060070498341));
#140218=CARTESIAN_POINT('Ctrl Pts',(-5.67776657207028,42.6946652926151,
18.7686782702045));
#140219=CARTESIAN_POINT('Ctrl Pts',(-5.8035865129554,42.6907353139215,18.7300771547054));
#140220=CARTESIAN_POINT('Ctrl Pts',(-5.92895515927689,42.6868196601425,
18.6902190444786));
#140221=CARTESIAN_POINT('Ctrl Pts',(-6.40098491367135,42.6720766989172,
18.5401479179804));
#140222=CARTESIAN_POINT('Ctrl Pts',(-6.86663456818887,42.6575380708866,
18.3722504101787));
#140223=CARTESIAN_POINT('Ctrl Pts',(-7.32469733561484,42.6431235330068,
18.1873527901082));
#140224=CARTESIAN_POINT('Ctrl Pts',(-7.78622760618487,42.6285998780824,
18.0010555079727));
#140225=CARTESIAN_POINT('Ctrl Pts',(-8.24005595400679,42.6142021968564,
17.7975000432277));
#140226=CARTESIAN_POINT('Ctrl Pts',(-8.68499220801952,42.5998483609386,
17.5775008599695));
#140227=CARTESIAN_POINT('Ctrl Pts',(-8.81250092426781,42.5957348746255,
17.5144540455552));
#140228=CARTESIAN_POINT('Ctrl Pts',(-8.93927962346794,42.591624990584,17.450056555753));
#140229=CARTESIAN_POINT('Ctrl Pts',(-9.06530090845637,42.5875167707377,
17.3843270561891));
#140230=CARTESIAN_POINT('Ctrl Pts',(-9.11302294871673,42.5859610602646,
17.3594364527901));
#140231=CARTESIAN_POINT('Ctrl Pts',(-9.16063637973051,42.5844055878626,
17.3343548403654));
#140232=CARTESIAN_POINT('Ctrl Pts',(-9.20813972423412,42.5828502485562,
17.309083222794));
#140233=CARTESIAN_POINT('Ctrl Pts',(-9.22387191029727,42.5823351503538,
17.3007137533618));
#140234=CARTESIAN_POINT('Ctrl Pts',(-9.23959202198179,42.5818200667442,
17.2923234440575));
#140235=CARTESIAN_POINT('Ctrl Pts',(-9.25530000564155,42.5813049939407,
17.2839123312545));
#140236=CARTESIAN_POINT('Ctrl Pts',(-9.27370265342541,42.5807015617249,
17.2740583137219));
#140237=CARTESIAN_POINT('Ctrl Pts',(-9.29208870166951,42.5800978629113,
17.2641760772216));
#140238=CARTESIAN_POINT('Ctrl Pts',(-9.31045805929673,42.5794939018593,
17.2542656708871));
#140239=CARTESIAN_POINT('Ctrl Pts',(-9.8545432851106,42.5616050735186,16.9607276072349));
#140240=CARTESIAN_POINT('Ctrl Pts',(-10.3839934026224,42.5434851355953,
16.6424721671788));
#140241=CARTESIAN_POINT('Ctrl Pts',(-10.8963937365455,42.5252534214538,
16.3007990955064));
#140242=CARTESIAN_POINT('Ctrl Pts',(-11.009292656021,42.5212363654715,16.2255170981073));
#140243=CARTESIAN_POINT('Ctrl Pts',(-11.1213635347437,42.517213937571,16.1490984672688));
#140244=CARTESIAN_POINT('Ctrl Pts',(-11.2325800253115,42.5131875193116,
16.0715575242849));
#140245=CARTESIAN_POINT('Ctrl Pts',(-11.5259950380805,42.5025648898887,
15.8669864515997));
#140246=CARTESIAN_POINT('Ctrl Pts',(-11.8134673117183,42.4919137489466,
15.6546015469399));
#140247=CARTESIAN_POINT('Ctrl Pts',(-12.0945245215271,42.4812576738874,
15.4346617664104));
#140248=CARTESIAN_POINT('Ctrl Pts',(-12.1028808661139,42.4809408492978,
15.4281225547114));
#140249=CARTESIAN_POINT('Ctrl Pts',(-12.1112315406635,42.480624019499,15.4215766655426));
#140250=CARTESIAN_POINT('Ctrl Pts',(-12.1195765326741,42.4803071853038,
15.415024105562));
#140251=CARTESIAN_POINT('Ctrl Pts',(-12.1669872014991,42.4785071451023,
15.3777968379027));
#140252=CARTESIAN_POINT('Ctrl Pts',(-12.2142144512026,42.4767069618182,
15.3403542518537));
#140253=CARTESIAN_POINT('Ctrl Pts',(-12.2612559899459,42.4749067843851,
15.3026975698638));
#140254=CARTESIAN_POINT('Ctrl Pts',(-12.5956837583427,42.4621089606373,
15.0349886373008));
#140255=CARTESIAN_POINT('Ctrl Pts',(-12.9207421850914,42.4493062726961,
14.7564512155296));
#140256=CARTESIAN_POINT('Ctrl Pts',(-13.2358644705847,42.4365519000041,
14.4679037270657));
#140257=CARTESIAN_POINT('Ctrl Pts',(-13.4371080026049,42.4284066969278,
14.2836314035672));
#140258=CARTESIAN_POINT('Ctrl Pts',(-13.6343009225339,42.4202812123788,
14.0952756183063));
#140259=CARTESIAN_POINT('Ctrl Pts',(-13.8273112629586,42.4121882135283,
13.9030368849518));
#140260=CARTESIAN_POINT('Ctrl Pts',(-13.8850029156247,42.4097691800315,
13.8455758690847));
#140261=CARTESIAN_POINT('Ctrl Pts',(-13.9423209591651,42.407353038595,13.787767858044));
#140262=CARTESIAN_POINT('Ctrl Pts',(-13.999263218573,42.4049385484583,13.7296193016115));
#140263=CARTESIAN_POINT('Ctrl Pts',(-14.2807062509444,42.3930046801365,
13.4422140208846));
#140264=CARTESIAN_POINT('Ctrl Pts',(-14.5529295884553,42.3811425788913,
13.1464803361851));
#140265=CARTESIAN_POINT('Ctrl Pts',(-14.8154943509098,42.3693867760711,
12.8430933283444));
#140266=CARTESIAN_POINT('Ctrl Pts',(-15.1497723946277,42.354420157046,12.4568434198558));
#140267=CARTESIAN_POINT('Ctrl Pts',(-15.4685684607436,42.3395798091541,
12.0580551499466));
#140268=CARTESIAN_POINT('Ctrl Pts',(-15.7710831684747,42.3247981733746,
11.648175639375));
#140269=CARTESIAN_POINT('Ctrl Pts',(-15.9886351243241,42.3141680331127,
11.3534128165813));
#140270=CARTESIAN_POINT('Ctrl Pts',(-16.1977677568001,42.3035682961218,
11.0529133444855));
#140271=CARTESIAN_POINT('Ctrl Pts',(-16.3981973674177,42.2929736792865,
10.747205271623));
#140272=CARTESIAN_POINT('Ctrl Pts',(-16.6763982443692,42.2782681091591,
10.3228754847246));
#140273=CARTESIAN_POINT('Ctrl Pts',(-16.9378305684945,42.2635724323634,
9.88851246224927));
#140274=CARTESIAN_POINT('Ctrl Pts',(-17.1817688961751,42.2488194562354,
9.44549738408729));
#140275=CARTESIAN_POINT('Ctrl Pts',(-17.4238956082142,42.2341760435474,
9.00577237129803));
#140276=CARTESIAN_POINT('Ctrl Pts',(-17.6487873769023,42.2194761852597,
8.55752345203172));
#140277=CARTESIAN_POINT('Ctrl Pts',(-17.8557703293675,42.2046543278816,
8.10206389011067));
#140278=CARTESIAN_POINT('Ctrl Pts',(-17.9147628094608,42.200429931061,7.97225276885707));
#140279=CARTESIAN_POINT('Ctrl Pts',(-17.9723007444429,42.1961956246538,
7.84185567702633));
#140280=CARTESIAN_POINT('Ctrl Pts',(-18.0283690401869,42.1919498915749,
7.71090243819021));
#140281=CARTESIAN_POINT('Ctrl Pts',(-18.156390687435,42.1822555405101,7.41189478821944));
#140282=CARTESIAN_POINT('Ctrl Pts',(-18.2767500489253,42.1725016390174,
7.10998838004131));
#140283=CARTESIAN_POINT('Ctrl Pts',(-18.3894514062766,42.162671468154,6.80560916733924));
#140284=CARTESIAN_POINT('Ctrl Pts',(-18.4005321520797,42.16170497026,6.77568274264531));
#140285=CARTESIAN_POINT('Ctrl Pts',(-18.4115372033755,42.1607393357012,
6.74573178944223));
#140286=CARTESIAN_POINT('Ctrl Pts',(-18.4224665592943,42.1597745518071,
6.71575671058745));
#140287=CARTESIAN_POINT('Ctrl Pts',(-18.4304880409451,42.1590664591838,
6.69375682817874));
#140288=CARTESIAN_POINT('Ctrl Pts',(-18.4384687988854,42.1583587833905,
6.67174393813513));
#140289=CARTESIAN_POINT('Ctrl Pts',(-18.4464088252163,42.1576515245474,
6.64971820411317));
#140290=CARTESIAN_POINT('Ctrl Pts',(-18.5650808185451,42.1470808018307,
6.32052058536674));
#140291=CARTESIAN_POINT('Ctrl Pts',(-18.6746525470221,42.1366035704273,
5.98845755833962));
#140292=CARTESIAN_POINT('Ctrl Pts',(-18.7751025357212,42.1262221292978,
5.65405276538633));
#140293=CARTESIAN_POINT('Ctrl Pts',(-18.8129424853954,42.122311395061,5.52808101864917));
#140294=CARTESIAN_POINT('Ctrl Pts',(-18.8494881724537,42.1184142125337,
5.40177646727127));
#140295=CARTESIAN_POINT('Ctrl Pts',(-18.884745815877,42.1145240054642,5.27516796429966));
#140296=CARTESIAN_POINT('Ctrl Pts',(-19.022145408767,42.0993638071153,4.78177262996507));
#140297=CARTESIAN_POINT('Ctrl Pts',(-19.1399229555348,42.0843644666303,
4.28375713536859));
#140298=CARTESIAN_POINT('Ctrl Pts',(-19.2380935471719,42.0694609582677,
3.78272815866953));
#140299=CARTESIAN_POINT('Ctrl Pts',(-19.3362641388089,42.0545574499051,
3.28169918197102));
#140300=CARTESIAN_POINT('Ctrl Pts',(-19.4148281092431,42.0397497711811,
2.77765655992816));
#140301=CARTESIAN_POINT('Ctrl Pts',(-19.4737987318943,42.024972838337,2.27215202076383));
#140302=CARTESIAN_POINT('Ctrl Pts',(-19.5081439116244,42.0163665799736,
1.9777402701086));
#140303=CARTESIAN_POINT('Ctrl Pts',(-19.5358428297675,42.0077708248272,
1.68283268464082));
#140304=CARTESIAN_POINT('Ctrl Pts',(-19.5568974946672,41.9991725075681,
1.38772527583019));
#140305=CARTESIAN_POINT('Ctrl Pts',(-19.572285078459,41.9928885164467,1.17204908234564));
#140306=CARTESIAN_POINT('Ctrl Pts',(-19.5841237204575,41.9866031706622,
0.956266162451846));
#140307=CARTESIAN_POINT('Ctrl Pts',(-19.5924135298864,41.9803115771959,
0.740492260506546));
#140308=CARTESIAN_POINT('Ctrl Pts',(-19.6018991546743,41.9731124135176,
0.493592703835686));
#140309=CARTESIAN_POINT('Ctrl Pts',(-19.606738394449,41.9659049811082,0.2467040905144));
#140310=CARTESIAN_POINT('Ctrl Pts',(-19.6069310270618,41.9586817745951,
-4.584921846485E-6));
#140311=CARTESIAN_POINT('Ctrl Pts',(19.8820073423,53.8215357970212,-2.1692819160099));
#140312=CARTESIAN_POINT('Ctrl Pts',(20.2403878257146,53.7261166659529,1.11536419199381));
#140313=CARTESIAN_POINT('Ctrl Pts',(19.2977258811537,53.5352784038163,7.86244684236098));
#140314=CARTESIAN_POINT('Ctrl Pts',(13.2349771447406,53.2490210106115,16.0945758556514));
#140315=CARTESIAN_POINT('Ctrl Pts',(3.98895985899235,52.9627636174066,20.451926939077));
#140316=CARTESIAN_POINT('Ctrl Pts',(-6.21786348565137,52.6765062242018,
19.8882367939509));
#140317=CARTESIAN_POINT('Ctrl Pts',(-14.9279158250762,52.3902488309969,
14.5379999992207));
#140318=CARTESIAN_POINT('Ctrl Pts',(-20.0457362024481,52.103991437792,5.68934654200077));
#140319=CARTESIAN_POINT('Ctrl Pts',(-20.3393868300244,51.8177340445872,
-4.52856154211733));
#140320=CARTESIAN_POINT('Ctrl Pts',(-15.7383604633962,51.5314766513823,
-13.6566096588144));
#140321=CARTESIAN_POINT('Ctrl Pts',(-7.34982640836497,51.2452192581774,
-19.4981807766587));
#140322=CARTESIAN_POINT('Ctrl Pts',(2.80745052166632,50.9589618649726,-20.6474474964739));
#140323=CARTESIAN_POINT('Ctrl Pts',(12.2891133781565,50.6727044717677,-16.8278540605737));
#140324=CARTESIAN_POINT('Ctrl Pts',(18.8133631058897,50.3864470785628,-8.95858708298391));
#140325=CARTESIAN_POINT('Ctrl Pts',(20.8101257727028,50.100189685358,1.06658752640015));
#140326=CARTESIAN_POINT('Ctrl Pts',(17.7988722507342,49.8139322921531,10.8350856293343));
#140327=CARTESIAN_POINT('Ctrl Pts',(10.5042704658708,49.5276748989483,17.9960894914269));
#140328=CARTESIAN_POINT('Ctrl Pts',(0.681786216640287,49.2414175057434,
20.8262839722883));
#140329=CARTESIAN_POINT('Ctrl Pts',(-9.30477169536855,48.9551601125385,
18.6445745090915));
#140330=CARTESIAN_POINT('Ctrl Pts',(-17.052110169103,48.6689027193336,11.9759957725928));
#140331=CARTESIAN_POINT('Ctrl Pts',(-20.6958103170673,48.3826453261288,
2.42535992692584));
#140332=CARTESIAN_POINT('Ctrl Pts',(-19.3590054861851,48.0963879329239,
-7.70894559778266));
#140333=CARTESIAN_POINT('Ctrl Pts',(-13.3634015001968,47.8101305397191,
-15.988071677037));
#140334=CARTESIAN_POINT('Ctrl Pts',(-4.15185734087708,47.5238731465142,
-20.4196233122145));
#140335=CARTESIAN_POINT('Ctrl Pts',(6.05884297295903,47.2376157533093,-19.9371351362871));
#140336=CARTESIAN_POINT('Ctrl Pts',(14.8114656743619,46.9513583601045,-14.6567192841698));
#140337=CARTESIAN_POINT('Ctrl Pts',(19.9996674809072,46.6651009668996,-5.8491226914253));
#140338=CARTESIAN_POINT('Ctrl Pts',(20.3748930271351,46.3788435736948,4.36608173715542));
#140339=CARTESIAN_POINT('Ctrl Pts',(15.8468432297598,46.0925861804899,13.5305763090523));
#140340=CARTESIAN_POINT('Ctrl Pts',(7.50520601468197,45.806328787285,19.4388996159992));
#140341=CARTESIAN_POINT('Ctrl Pts',(-2.64258014810837,45.5200713940802,
20.6691970275641));
#140342=CARTESIAN_POINT('Ctrl Pts',(-12.1544219618184,45.2338140008752,
16.9253940095272));
#140343=CARTESIAN_POINT('Ctrl Pts',(-18.7412679268017,44.9475566076705,
9.1084472935495));
#140344=CARTESIAN_POINT('Ctrl Pts',(-20.8179750256337,44.6612992144656,
-0.900472895586128));
#140345=CARTESIAN_POINT('Ctrl Pts',(-17.8847778509397,44.3750418212607,
-10.692691748391));
#140346=CARTESIAN_POINT('Ctrl Pts',(-10.6475585570864,44.0887844280559,
-17.9116842417734));
#140347=CARTESIAN_POINT('Ctrl Pts',(-0.847974333307044,43.802527034851,
-20.8201795173248));
#140348=CARTESIAN_POINT('Ctrl Pts',(9.15567730005641,43.516269641646,-18.7182400022227));
#140349=CARTESIAN_POINT('Ctrl Pts',(16.9559894262833,43.2300122484413,-12.1117033558185));
#140350=CARTESIAN_POINT('Ctrl Pts',(20.6757949814355,42.9437548552364,-2.5904512134423));
#140351=CARTESIAN_POINT('Ctrl Pts',(19.4199122908068,42.6574974620316,7.55420030320546));
#140352=CARTESIAN_POINT('Ctrl Pts',(13.490573058061,42.3712400688267,15.8809122587054));
#140353=CARTESIAN_POINT('Ctrl Pts',(4.3146894552382,42.0849826756218,20.3858379888694));
#140354=CARTESIAN_POINT('Ctrl Pts',(-5.89953630690167,41.798725282417,19.9848544394781));
#140355=CARTESIAN_POINT('Ctrl Pts',(-14.6940220549737,41.5124678892121,
14.7744594300951));
#140356=CARTESIAN_POINT('Ctrl Pts',(-19.9523500452509,41.2262104960073,
6.00854918223644));
#140357=CARTESIAN_POINT('Ctrl Pts',(-20.4090888494774,40.9399531028024,
-4.20333533491104));
#140358=CARTESIAN_POINT('Ctrl Pts',(-15.9543229891132,40.6536957095975,
-13.4036753751585));
#140359=CARTESIAN_POINT('Ctrl Pts',(-7.66010440455662,40.3674383163926,
-19.378383217257));
#140360=CARTESIAN_POINT('Ctrl Pts',(2.47753986116232,40.0811809231878,-20.6896286056552));
#140361=CARTESIAN_POINT('Ctrl Pts',(12.0189571872764,39.7949235299829,-17.0218566476735));
#140362=CARTESIAN_POINT('Ctrl Pts',(18.6679786438778,39.5086661367781,-9.25772698643636));
#140363=CARTESIAN_POINT('Ctrl Pts',(20.8244985064951,39.2224087435732,0.734300726147382));
#140364=CARTESIAN_POINT('Ctrl Pts',(17.9695442015761,38.9361513503683,10.5496169025855));
#140365=CARTESIAN_POINT('Ctrl Pts',(10.7901685166465,38.6498939571635,17.8261380838936));
#140366=CARTESIAN_POINT('Ctrl Pts',(1.01410841376546,38.3636365639586,20.8127489709517));
#140367=CARTESIAN_POINT('Ctrl Pts',(-9.00599973279567,38.0773791707537,
18.7907132493444));
#140368=CARTESIAN_POINT('Ctrl Pts',(-16.8587886997532,37.7911217775489,
12.2466395053839));
#140369=CARTESIAN_POINT('Ctrl Pts',(-20.654462724473,37.504864384344,2.75537750170527));
#140370=CARTESIAN_POINT('Ctrl Pts',(-19.4795821701522,37.2186069911392,
-7.39897385236758));
#140371=CARTESIAN_POINT('Ctrl Pts',(-13.6168853511829,36.9323495979343,
-15.7727413260432));
#140372=CARTESIAN_POINT('Ctrl Pts',(-4.47724674965969,36.6460922047294,
-20.3507542166472));
#140373=CARTESIAN_POINT('Ctrl Pts',(5.73985387419747,36.3598348115246,-20.031300830401));
#140374=CARTESIAN_POINT('Ctrl Pts',(14.5756425253888,36.0735774183197,-14.8912585410523));
#140375=CARTESIAN_POINT('Ctrl Pts',(19.9037617566091,35.7873200251149,-6.16759295545199));
#140376=CARTESIAN_POINT('Ctrl Pts',(20.4419847681323,35.5010626319099,4.04032118513405));
#140377=CARTESIAN_POINT('Ctrl Pts',(16.0607865042309,35.2148052387052,13.2759207540992));
#140378=CARTESIAN_POINT('Ctrl Pts',(7.81451500153946,34.9285478455002,19.3166324519487));
#140379=CARTESIAN_POINT('Ctrl Pts',(-2.31234198491411,34.6422904522954,
20.7087425540999));
#140380=CARTESIAN_POINT('Ctrl Pts',(-11.8827264535552,34.3560330590905,
17.1172347622926));
#140381=CARTESIAN_POINT('Ctrl Pts',(-18.5935011785392,34.0697756658857,
9.40641769372417));
#140382=CARTESIAN_POINT('Ctrl Pts',(-20.8296939034462,33.7835182726808,
-0.568083127709926));
#140383=CARTESIAN_POINT('Ctrl Pts',(-18.0531693792157,33.4972608794759,
-10.4058674409061));
#140384=CARTESIAN_POINT('Ctrl Pts',(-10.9320844900651,33.2110034862711,
-17.7394618337507));
#140385=CARTESIAN_POINT('Ctrl Pts',(-1.18019128625101,32.9247460930662,
-20.8039821858695));
#140386=CARTESIAN_POINT('Ctrl Pts',(8.85577519728356,32.6384886998614,-18.862010752523));
#140387=CARTESIAN_POINT('Ctrl Pts',(16.7604610799565,32.3522313066565,-12.3807535814733));
#140388=CARTESIAN_POINT('Ctrl Pts',(20.6319206740279,32.0659739134516,-2.92021204693738));
#140389=CARTESIAN_POINT('Ctrl Pts',(19.5378004205966,31.7797165202468,7.24344331122517));
#140390=CARTESIAN_POINT('Ctrl Pts',(13.7427535981872,31.4934591270419,15.6632281326245));
#140391=CARTESIAN_POINT('Ctrl Pts',(4.63863664479209,31.207201733837,20.3151013930695));
#140392=CARTESIAN_POINT('Ctrl Pts',(-2.17208338431375,31.0163634717005,
20.1543888616775));
#140393=CARTESIAN_POINT('Ctrl Pts',(-5.35555774975228,30.9209443406322,
19.2696134154132));
#140394=CARTESIAN_POINT('Ctrl Pts',(19.8820141325446,54.1584554016968,-2.16928265687848));
#140395=CARTESIAN_POINT('Ctrl Pts',(20.240422706593,54.0630362706285,1.11562090875969));
#140396=CARTESIAN_POINT('Ctrl Pts',(19.2977501629126,53.8721980084919,7.86230307896302));
#140397=CARTESIAN_POINT('Ctrl Pts',(13.2349986468556,53.585940615287,16.0946724104494));
#140398=CARTESIAN_POINT('Ctrl Pts',(3.98896476512064,53.2996832220822,20.4519209869934));
#140399=CARTESIAN_POINT('Ctrl Pts',(-6.21787216990591,53.0134258288773,
19.8882842524966));
#140400=CARTESIAN_POINT('Ctrl Pts',(-14.9279381010763,52.7271684356724,
14.5380123631795));
#140401=CARTESIAN_POINT('Ctrl Pts',(-20.0457656602706,52.4409110424676,
5.68935950158692));
#140402=CARTESIAN_POINT('Ctrl Pts',(-20.3394169072586,52.1546536492627,
-4.52857051636756));
#140403=CARTESIAN_POINT('Ctrl Pts',(-15.7383836574262,51.8683962560579,
-13.6566286615186));
#140404=CARTESIAN_POINT('Ctrl Pts',(-7.34983727025726,51.582138862853,-19.4982101279731));
#140405=CARTESIAN_POINT('Ctrl Pts',(2.80745467252178,51.2958814696481,-20.6474776760872));
#140406=CARTESIAN_POINT('Ctrl Pts',(12.2891315093727,51.0096240764433,-16.8278790392313));
#140407=CARTESIAN_POINT('Ctrl Pts',(18.8133908709444,50.7233666832384,-8.95860023014538));
#140408=CARTESIAN_POINT('Ctrl Pts',(20.8101564814193,50.4371092900335,1.06658906366321));
#140409=CARTESIAN_POINT('Ctrl Pts',(17.7988985172103,50.1508518968287,10.8351016372119));
#140410=CARTESIAN_POINT('Ctrl Pts',(10.5042859668777,49.8645945036238,17.9961160391832));
#140411=CARTESIAN_POINT('Ctrl Pts',(0.681787222885234,49.5783371104189,
20.8263147104928));
#140412=CARTESIAN_POINT('Ctrl Pts',(-9.30478542657757,49.2920797172141,
18.6446020207455));
#140413=CARTESIAN_POINT('Ctrl Pts',(-17.0521353330426,49.0058223240092,
11.9760134468624));
#140414=CARTESIAN_POINT('Ctrl Pts',(-20.6958408580999,48.7195649308044,
2.42536350546584));
#140415=CARTESIAN_POINT('Ctrl Pts',(-19.3590340544573,48.4333075375995,
-7.70895697365632));
#140416=CARTESIAN_POINT('Ctrl Pts',(-13.3634212207075,48.1470501443946,
-15.9880952709442));
#140417=CARTESIAN_POINT('Ctrl Pts',(-4.15186346781292,47.8607927511898,
-20.4196534455847));
#140418=CARTESIAN_POINT('Ctrl Pts',(6.05885191405385,47.5745353579849,-19.9371645577564));
#140419=CARTESIAN_POINT('Ctrl Pts',(14.8114875317921,47.28827796478,-14.6567409132199));
#140420=CARTESIAN_POINT('Ctrl Pts',(19.9996969946186,47.0020205715752,-5.84913132304421));
#140421=CARTESIAN_POINT('Ctrl Pts',(20.374923094571,46.7157631783704,4.36608818023111));
#140422=CARTESIAN_POINT('Ctrl Pts',(15.8468666151066,46.4295057851654,13.5305962762581));
#140423=CARTESIAN_POINT('Ctrl Pts',(7.50521709019044,46.1432483919606,19.4389283021811));
#140424=CARTESIAN_POINT('Ctrl Pts',(-2.64258404779063,45.8569909987557,
20.6692275293065));
#140425=CARTESIAN_POINT('Ctrl Pts',(-12.1544398982219,45.5707336055509,
16.9254189865025));
#140426=CARTESIAN_POINT('Ctrl Pts',(-18.7412955834801,45.284476212346,9.10846073497714));
#140427=CARTESIAN_POINT('Ctrl Pts',(-20.81800574693,44.9982188191412,-0.900474224423));
#140428=CARTESIAN_POINT('Ctrl Pts',(-17.8848042436873,44.7119614259363,
-10.6927075277044));
#140429=CARTESIAN_POINT('Ctrl Pts',(-10.6475742697961,44.4257040327314,
-17.9117106742269));
#140430=CARTESIAN_POINT('Ctrl Pts',(-0.847975584671335,44.1394466395266,
-20.8202102418743));
#140431=CARTESIAN_POINT('Ctrl Pts',(9.15569081118199,43.8531892463217,-18.7182676249187));
#140432=CARTESIAN_POINT('Ctrl Pts',(16.9560144484085,43.5669318531168,-12.1117212291817));
#140433=CARTESIAN_POINT('Ctrl Pts',(20.6758254929151,43.280674459912,-2.59045503619734));
#140434=CARTESIAN_POINT('Ctrl Pts',(19.4199409489677,42.9944170667071,7.55421145101523));
#140435=CARTESIAN_POINT('Ctrl Pts',(13.490592966236,42.7081596735022,15.8809356943283));
#140436=CARTESIAN_POINT('Ctrl Pts',(4.31469582246907,42.4219022802974,20.3858680724568));
#140437=CARTESIAN_POINT('Ctrl Pts',(-5.89954501290705,42.1356448870925,
19.9848839313298));
#140438=CARTESIAN_POINT('Ctrl Pts',(-14.6940437390907,41.8493874938876,
14.7744812329142));
#140439=CARTESIAN_POINT('Ctrl Pts',(-19.9523794891355,41.5631301006828,
6.00855804911325));
#140440=CARTESIAN_POINT('Ctrl Pts',(-20.4091189673764,41.2768727074779,
-4.20334153781551));
#140441=CARTESIAN_POINT('Ctrl Pts',(-15.9543465330689,40.9906153142731,
-13.4036951550978));
#140442=CARTESIAN_POINT('Ctrl Pts',(-7.66011570865017,40.7043579210682,
-19.378411814133));
#140443=CARTESIAN_POINT('Ctrl Pts',(2.47754351729302,40.4181005278634,-20.6896591375493));
#140444=CARTESIAN_POINT('Ctrl Pts',(12.0189749237729,40.1318431346585,-17.0218817669995));
#140445=CARTESIAN_POINT('Ctrl Pts',(18.6680061924029,39.8455857414536,-9.25774064815768));
#140446=CARTESIAN_POINT('Ctrl Pts',(20.8245292374175,39.5593283482487,0.734301809762263));
#140447=CARTESIAN_POINT('Ctrl Pts',(17.9695707194153,39.2730709550439,10.549632470762));
#140448=CARTESIAN_POINT('Ctrl Pts',(10.790184439805,38.986813561839,17.8261643901053));
#140449=CARTESIAN_POINT('Ctrl Pts',(1.01410991030016,38.7005561686342,20.8127796845368));
#140450=CARTESIAN_POINT('Ctrl Pts',(-9.00601302304981,38.4142987754293,
18.7907409789883));
#140451=CARTESIAN_POINT('Ctrl Pts',(-16.8588135784196,38.1280413822245,
12.2466575778771));
#140452=CARTESIAN_POINT('Ctrl Pts',(-20.6544932045092,37.8417839890195,
2.75538156783668));
#140453=CARTESIAN_POINT('Ctrl Pts',(-19.4796109162954,37.5555265958148,
-7.39898477109407));
#140454=CARTESIAN_POINT('Ctrl Pts',(-13.616905445904,37.2692692026098,-15.772764602065));
#140455=CARTESIAN_POINT('Ctrl Pts',(-4.47725335648787,36.983011809405,-20.3507842484052));
#140456=CARTESIAN_POINT('Ctrl Pts',(5.73986234398004,36.6967544162001,-20.0313303909051));
#140457=CARTESIAN_POINT('Ctrl Pts',(14.5756640359627,36.4104970229953,-14.8912805160123));
#140458=CARTESIAN_POINT('Ctrl Pts',(19.9037911264995,36.1242396297904,-6.16760205747103));
#140459=CARTESIAN_POINT('Ctrl Pts',(20.442014939141,35.8379822365856,4.04032714835268));
#140460=CARTESIAN_POINT('Ctrl Pts',(16.0608101962036,35.5517248433807,13.2759403437653));
#140461=CARTESIAN_POINT('Ctrl Pts',(7.8145265516071,35.2654674501758,19.3166609611727));
#140462=CARTESIAN_POINT('Ctrl Pts',(-2.31234543332729,34.9792100569709,
20.7087731072814));
#140463=CARTESIAN_POINT('Ctrl Pts',(-11.8827439171817,34.6929526637661,
17.1172600361499));
#140464=CARTESIAN_POINT('Ctrl Pts',(-18.5935287602248,34.4066952705612,
9.4064315474227));
#140465=CARTESIAN_POINT('Ctrl Pts',(-20.8297243570919,34.1204378773564,
-0.568083911370193));
#140466=CARTESIAN_POINT('Ctrl Pts',(-18.0531965879755,33.8341804841515,
-10.4058829058261));
#140467=CARTESIAN_POINT('Ctrl Pts',(-10.9320994923489,33.5479230909466,
-17.7394877952082));
#140468=CARTESIAN_POINT('Ctrl Pts',(-1.1801952790676,33.2616656977418,-20.8040133184022));
#140469=CARTESIAN_POINT('Ctrl Pts',(8.85579274951527,32.9754083045369,-18.8620377272025));
#140470=CARTESIAN_POINT('Ctrl Pts',(16.760476883134,32.689150911332,-12.3807735651477));
#140471=CARTESIAN_POINT('Ctrl Pts',(20.6319689122568,32.4028935181272,-2.92021294310257));
#140472=CARTESIAN_POINT('Ctrl Pts',(19.5377937535411,32.1166361249223,7.24344719037027));
#140473=CARTESIAN_POINT('Ctrl Pts',(13.7428454056135,31.8303787317175,15.66326496422));
#140474=CARTESIAN_POINT('Ctrl Pts',(4.63849084696912,31.5441213385126,20.3151021094714));
#140475=CARTESIAN_POINT('Ctrl Pts',(-2.17183568580646,31.353283076376,20.1544647933774));
#140476=CARTESIAN_POINT('Ctrl Pts',(-5.35555957882043,31.2578639453077,
19.2696199965086));
#140477=CARTESIAN_POINT('Ctrl Pts',(19.7370438926516,54.492890210854,-2.15346527413914));
#140478=CARTESIAN_POINT('Ctrl Pts',(20.0928377821467,54.3974710797857,1.10747405840166));
#140479=CARTESIAN_POINT('Ctrl Pts',(19.1570392525882,54.2066328176491,7.80498189530805));
#140480=CARTESIAN_POINT('Ctrl Pts',(13.1384944859411,53.9203754244442,15.9773133155552));
#140481=CARTESIAN_POINT('Ctrl Pts',(3.95987895179158,53.6341180312394,20.3027958752491));
#140482=CARTESIAN_POINT('Ctrl Pts',(-6.17253407397137,53.3478606380345,
19.7432663472057));
#140483=CARTESIAN_POINT('Ctrl Pts',(-14.8190898173068,53.0616032448296,
14.4320077015028));
#140484=CARTESIAN_POINT('Ctrl Pts',(-19.8996003393183,52.7753458516248,
5.6478748566679));
#140485=CARTESIAN_POINT('Ctrl Pts',(-20.1911103955043,52.4890884584199,
-4.49554996729918));
#140486=CARTESIAN_POINT('Ctrl Pts',(-15.6236259574261,52.2028310652151,
-13.5570503005685));
#140487=CARTESIAN_POINT('Ctrl Pts',(-7.29624533466401,51.9165736720102,
-19.3560373190336));
#140488=CARTESIAN_POINT('Ctrl Pts',(2.78698388859544,51.6303162788053,-20.4969249311009));
#140489=CARTESIAN_POINT('Ctrl Pts',(12.1995243099863,51.3440588856005,-16.7051771867842));
#140490=CARTESIAN_POINT('Ctrl Pts',(18.6762115047422,51.0578014923956,-8.89327787314115));
#140491=CARTESIAN_POINT('Ctrl Pts',(20.6584175368879,50.7715440991907,1.05881194471677));
#140492=CARTESIAN_POINT('Ctrl Pts',(17.6691164043952,50.4852867059859,10.7560966135511));
#140493=CARTESIAN_POINT('Ctrl Pts',(10.4276931134147,50.199029312781,17.864895899271));
#140494=CARTESIAN_POINT('Ctrl Pts',(0.676815916021391,49.9127719195762,
20.6744579466527));
#140495=CARTESIAN_POINT('Ctrl Pts',(-9.23693882862004,49.6265145263713,
18.5086533923473));
#140496=CARTESIAN_POINT('Ctrl Pts',(-16.9277983046049,49.3402571331664,
11.8886893729909));
#140497=CARTESIAN_POINT('Ctrl Pts',(-20.5449354551632,49.0539997399616,
2.40767877069307));
#140498=CARTESIAN_POINT('Ctrl Pts',(-19.2178760868028,48.7677423467567,
-7.65274648837048));
#140499=CARTESIAN_POINT('Ctrl Pts',(-13.2659807505307,48.4814849535518,
-15.8715167769499));
#140500=CARTESIAN_POINT('Ctrl Pts',(-4.12158981844352,48.195227560347,-20.2707618855814));
#140501=CARTESIAN_POINT('Ctrl Pts',(6.0146733036902,47.9089701671421,-19.7917911046238));
#140502=CARTESIAN_POINT('Ctrl Pts',(14.703488368608,47.6227127739372,-14.5498700975627));
#140503=CARTESIAN_POINT('Ctrl Pts',(19.8538675811505,47.3364553807324,-5.80648190738674));
#140504=CARTESIAN_POINT('Ctrl Pts',(20.2263576895481,47.0501979875275,4.33425249398798));
#140505=CARTESIAN_POINT('Ctrl Pts',(15.731317901323,46.7639405943226,13.4319368355991));
#140506=CARTESIAN_POINT('Ctrl Pts',(7.45049219078273,46.4776832011178,19.2971877791361));
#140507=CARTESIAN_POINT('Ctrl Pts',(-2.62331543177942,46.1914258079129,
20.5185161796171));
#140508=CARTESIAN_POINT('Ctrl Pts',(-12.0658148134583,45.9051684147081,
16.8020059205861));
#140509=CARTESIAN_POINT('Ctrl Pts',(-18.6046419060115,45.6189110215032,
9.04204565444185));
#140510=CARTESIAN_POINT('Ctrl Pts',(-20.6662095687944,45.3326536282984,
-0.893908343548591));
#140511=CARTESIAN_POINT('Ctrl Pts',(-17.7543957423209,45.0463962350935,
-10.6147407831297));
#140512=CARTESIAN_POINT('Ctrl Pts',(-10.5699366180338,44.7601388418886,
-17.7811059824391));
#140513=CARTESIAN_POINT('Ctrl Pts',(-0.841792501888567,44.4738814486837,
-20.668397989485));
#140514=CARTESIAN_POINT('Ctrl Pts',(9.08893134871362,44.1876240554789,-18.5817818576784));
#140515=CARTESIAN_POINT('Ctrl Pts',(16.832378293199,43.901366662274,-12.0234076310598));
#140516=CARTESIAN_POINT('Ctrl Pts',(20.5250660336386,43.6151092690692,-2.57156652310408));
#140517=CARTESIAN_POINT('Ctrl Pts',(19.2783388737494,43.3288518758643,7.49912930525009));
#140518=CARTESIAN_POINT('Ctrl Pts',(13.3922252129579,43.0425944826594,15.7651385630891));
#140519=CARTESIAN_POINT('Ctrl Pts',(4.28323486777291,42.7563370894546,20.2372228612394));
#140520=CARTESIAN_POINT('Ctrl Pts',(-5.85652800173968,42.4700796962497,
19.8391625285145));
#140521=CARTESIAN_POINT('Ctrl Pts',(-14.5869009268508,42.1838223030449,
14.6667519041613));
#140522=CARTESIAN_POINT('Ctrl Pts',(-19.8068950950981,41.89756490984,5.96474616054674));
#140523=CARTESIAN_POINT('Ctrl Pts',(-20.2603042203721,41.6113075166351,
-4.17269253192152));
#140524=CARTESIAN_POINT('Ctrl Pts',(-15.8380141207423,41.3250501234302,
-13.3059610242607));
#140525=CARTESIAN_POINT('Ctrl Pts',(-7.60426135339713,41.0387927302254,
-19.2371125519711));
#140526=CARTESIAN_POINT('Ctrl Pts',(2.45947830770179,40.7525353370205,-20.5387988091304));
#140527=CARTESIAN_POINT('Ctrl Pts',(11.9313375928628,40.4662779438157,-16.8977653348919));
#140528=CARTESIAN_POINT('Ctrl Pts',(18.5318869104762,40.1800205506108,-9.19023708102241));
#140529=CARTESIAN_POINT('Ctrl Pts',(20.6726854927217,39.8937631574059,0.728947588533073));
#140530=CARTESIAN_POINT('Ctrl Pts',(17.8385441364129,39.6075057642011,10.4727089695744));
#140531=CARTESIAN_POINT('Ctrl Pts',(10.7115069344162,39.3212483709962,17.6961834659896));
#140532=CARTESIAN_POINT('Ctrl Pts',(1.00671544560123,39.0349909777914,20.6610216126592));
#140533=CARTESIAN_POINT('Ctrl Pts',(-8.94034494831846,38.7487335845864,
18.6537267664063));
#140534=CARTESIAN_POINT('Ctrl Pts',(-16.7358861712418,38.4624761913817,
12.1573600804195));
#140535=CARTESIAN_POINT('Ctrl Pts',(-20.5038892913428,38.1762187981767,
2.7352904795557));
#140536=CARTESIAN_POINT('Ctrl Pts',(-19.3375737526722,37.8899614049719,
-7.34503447326178));
#140537=CARTESIAN_POINT('Ctrl Pts',(-13.5176166749241,37.603704011767,-15.6577562091211));
#140538=CARTESIAN_POINT('Ctrl Pts',(-4.44460710035593,37.3174466185622,
-20.2023948537405));
#140539=CARTESIAN_POINT('Ctrl Pts',(5.69800967197795,37.0311892253573,-19.8852703199559));
#140540=CARTESIAN_POINT('Ctrl Pts',(14.4693843988788,36.7449318321525,-14.7826995358199));
#140541=CARTESIAN_POINT('Ctrl Pts',(19.7586610185605,36.4586744389476,-6.12263048659125));
#140542=CARTESIAN_POINT('Ctrl Pts',(20.2929603282709,36.1724170457427,4.01086677506497));
#140543=CARTESIAN_POINT('Ctrl Pts',(15.9437014958737,35.8861596525379,13.1791377475849));
#140544=CARTESIAN_POINT('Ctrl Pts',(7.75754629629636,35.5999022593331,19.1758119601995));
#140545=CARTESIAN_POINT('Ctrl Pts',(-2.29548477724345,35.3136448661281,
20.5577734081324));
#140546=CARTESIAN_POINT('Ctrl Pts',(-11.7960999291487,35.0273874729233,
16.9924481449938));
#140547=CARTESIAN_POINT('Ctrl Pts',(-18.4579525296897,34.7411300797184,
9.33784378984412));
#140548=CARTESIAN_POINT('Ctrl Pts',(-20.6778427453995,34.4548726865136,
-0.56394168405129));
#140549=CARTESIAN_POINT('Ctrl Pts',(-17.9215602130005,34.1686152933087,
-10.3300075610437));
#140550=CARTESIAN_POINT('Ctrl Pts',(-10.8523872559455,33.8823579001038,
-17.6101388908974));
#140551=CARTESIAN_POINT('Ctrl Pts',(-1.17158968166343,33.596100506899,-20.6523191465208));
#140552=CARTESIAN_POINT('Ctrl Pts',(8.79121980346926,33.3098431136941,-18.7245036897716));
#140553=CARTESIAN_POINT('Ctrl Pts',(16.6382669334374,33.0235857204893,-12.2904980680739));
#140554=CARTESIAN_POINT('Ctrl Pts',(20.4815283851362,32.7373283272844,-2.89892013686099));
#140555=CARTESIAN_POINT('Ctrl Pts',(19.3953340443448,32.4510709340795,7.19063133341927));
#140556=CARTESIAN_POINT('Ctrl Pts',(13.6426349092763,32.1648135408747,15.5490543401429));
#140557=CARTESIAN_POINT('Ctrl Pts',(4.60467622144652,31.8785561476698,20.1669742947953));
#140558=CARTESIAN_POINT('Ctrl Pts',(-2.1560115801846,31.6877178855332,20.0075046668945));
#140559=CARTESIAN_POINT('Ctrl Pts',(-5.31650937235108,31.5922987544649,
19.1291150449017));
#140560=CARTESIAN_POINT('Ctrl Pts',(19.4916112617573,54.7221509165299,-2.12668666176709));
#140561=CARTESIAN_POINT('Ctrl Pts',(19.8429547143851,54.6267317854616,1.0934633119458));
#140562=CARTESIAN_POINT('Ctrl Pts',(18.9188025464289,54.435893523325,7.70806260044675));
#140563=CARTESIAN_POINT('Ctrl Pts',(12.9750998048337,54.1496361301202,15.7785484496065));
#140564=CARTESIAN_POINT('Ctrl Pts',(3.91063405100273,53.8633787369153,20.0503401175446));
#140565=CARTESIAN_POINT('Ctrl Pts',(-6.09577171275476,53.5771213437104,
19.4977183968944));
#140566=CARTESIAN_POINT('Ctrl Pts',(-14.6347965386317,53.2908639505056,
14.2525369616721));
#140567=CARTESIAN_POINT('Ctrl Pts',(-19.6521252013387,53.0046065573007,
5.57763254162236));
#140568=CARTESIAN_POINT('Ctrl Pts',(-19.9400098088463,52.7183491640959,
-4.43964030615103));
#140569=CARTESIAN_POINT('Ctrl Pts',(-15.4293275720539,52.432091770891,-13.3884532914578));
#140570=CARTESIAN_POINT('Ctrl Pts',(-7.20550781106948,52.1458343776861,
-19.1153213806834));
#140571=CARTESIAN_POINT('Ctrl Pts',(2.75232441408898,51.8595769844812,-20.2420215047524));
#140572=CARTESIAN_POINT('Ctrl Pts',(12.0478086851997,51.5733195912764,-16.4974282574968));
#140573=CARTESIAN_POINT('Ctrl Pts',(18.4439505479574,51.2870621980715,-8.78267942887381));
#140574=CARTESIAN_POINT('Ctrl Pts',(20.401505487785,51.0008048048667,1.04564439017211));
#140575=CARTESIAN_POINT('Ctrl Pts',(17.4493798771779,50.7145474116618,10.6223317120683));
#140576=CARTESIAN_POINT('Ctrl Pts',(10.298012318395,50.4282900184569,17.6427246297376));
#140577=CARTESIAN_POINT('Ctrl Pts',(0.668398903120931,50.1420326252521,
20.4173464106668));
#140578=CARTESIAN_POINT('Ctrl Pts',(-9.12206648239754,49.8557752320472,
18.2784762244733));
#140579=CARTESIAN_POINT('Ctrl Pts',(-16.7172809522183,49.5695178388423,
11.7408393464271));
#140580=CARTESIAN_POINT('Ctrl Pts',(-20.2894346900898,49.2832604456375,
2.37773641541062));
#140581=CARTESIAN_POINT('Ctrl Pts',(-18.9788788870531,48.9970030524326,
-7.55757546283069));
#140582=CARTESIAN_POINT('Ctrl Pts',(-13.1010024648366,48.7107456592278,
-15.6741355444392));
#140583=CARTESIAN_POINT('Ctrl Pts',(-4.070332935494,48.4244882660229,-20.0186707957866));
#140584=CARTESIAN_POINT('Ctrl Pts',(5.93987367075858,48.1382308728181,-19.5456565873916));
#140585=CARTESIAN_POINT('Ctrl Pts',(14.5206329619597,47.8519734796132,-14.368925117269));
#140586=CARTESIAN_POINT('Ctrl Pts',(19.606961068963,47.5657160864083,-5.73427138265408));
#140587=CARTESIAN_POINT('Ctrl Pts',(19.9748188187978,47.2794586932035,4.28035089713567));
#140588=CARTESIAN_POINT('Ctrl Pts',(15.5356802091074,46.9932012999986,13.2648946881484));
#140589=CARTESIAN_POINT('Ctrl Pts',(7.35783643827567,46.7069439067937,19.0572042439321));
#140590=CARTESIAN_POINT('Ctrl Pts',(-2.59069137699606,46.4206865135889,
20.2633439697462));
#140591=CARTESIAN_POINT('Ctrl Pts',(-11.915762021975,46.134429120384,16.5930529464284));
#140592=CARTESIAN_POINT('Ctrl Pts',(-18.3732710043605,45.8481717271792,
8.92959703724159));
#140593=CARTESIAN_POINT('Ctrl Pts',(-20.4092006155558,45.5619143339743,
-0.882791527622558));
#140594=CARTESIAN_POINT('Ctrl Pts',(-17.5335986653375,45.2756569407694,
-10.4827338271133));
#140595=CARTESIAN_POINT('Ctrl Pts',(-10.4384868552237,44.9893995475646,
-17.559976731777));
#140596=CARTESIAN_POINT('Ctrl Pts',(-0.831323808583485,44.7031421543597,
-20.4113618206262));
#140597=CARTESIAN_POINT('Ctrl Pts',(8.97589965201017,44.4168847611548,-18.350695247981));
#140598=CARTESIAN_POINT('Ctrl Pts',(16.6230476023797,44.13062736795,-11.8738822234453));
#140599=CARTESIAN_POINT('Ctrl Pts',(20.2698123685242,43.8443699747451,-2.53958602769265));
#140600=CARTESIAN_POINT('Ctrl Pts',(19.0385897471557,43.5581125815403,7.40586869224184));
#140601=CARTESIAN_POINT('Ctrl Pts',(13.2256769268747,43.2718551883354,15.569080270625));
#140602=CARTESIAN_POINT('Ctrl Pts',(4.22996773592773,42.9855977951305,19.9855488691264));
#140603=CARTESIAN_POINT('Ctrl Pts',(-5.78369509417002,42.6993404019257,
19.5924388911872));
#140604=CARTESIAN_POINT('Ctrl Pts',(-14.4054954240311,42.4130830087208,
14.4843533592442));
#140605=CARTESIAN_POINT('Ctrl Pts',(-19.5605727417728,42.126825615516,5.89056743115988));
#140606=CARTESIAN_POINT('Ctrl Pts',(-20.0083431840418,41.8405682223111,
-4.12080012580584));
#140607=CARTESIAN_POINT('Ctrl Pts',(-15.6410495338402,41.5543108291062,
-13.140485536204));
#140608=CARTESIAN_POINT('Ctrl Pts',(-7.50969329803673,41.2680534359013,
-18.9978761238368));
#140609=CARTESIAN_POINT('Ctrl Pts',(2.42889176287495,40.9817960426965,-20.2833743605813));
#140610=CARTESIAN_POINT('Ctrl Pts',(11.7829571859348,40.6955386494916,-16.6876214782579));
#140611=CARTESIAN_POINT('Ctrl Pts',(18.3014208039293,40.4092812562868,-9.07594552676596));
#140612=CARTESIAN_POINT('Ctrl Pts',(20.4155960036494,40.1230238630819,0.719882256253895));
#140613=CARTESIAN_POINT('Ctrl Pts',(17.6167005738301,39.8367664698771,10.3424683484829));
#140614=CARTESIAN_POINT('Ctrl Pts',(10.578296575951,39.5505090766722,17.4761103280605));
#140615=CARTESIAN_POINT('Ctrl Pts',(0.994195738873623,39.2642516834673,
20.4040771778391));
#140616=CARTESIAN_POINT('Ctrl Pts',(-8.82916110063272,38.9779942902625,
18.4217454360012));
#140617=CARTESIAN_POINT('Ctrl Pts',(-16.5277554750095,38.6917368970576,
12.0061688144023));
#140618=CARTESIAN_POINT('Ctrl Pts',(-20.2488989842305,38.4054795038528,
2.70127388156862));
#140619=CARTESIAN_POINT('Ctrl Pts',(-19.0970879698103,38.1192221106478,
-7.25369021320675));
#140620=CARTESIAN_POINT('Ctrl Pts',(-13.3495089963898,37.832964717443,-15.4630333442186));
#140621=CARTESIAN_POINT('Ctrl Pts',(-4.38933311268913,37.5467073242381,
-19.9511539894729));
#140622=CARTESIAN_POINT('Ctrl Pts',(5.62714812935582,37.2604499310333,-19.6379732771709));
#140623=CARTESIAN_POINT('Ctrl Pts',(14.2894403531082,36.9741925378284,-14.598859044082));
#140624=CARTESIAN_POINT('Ctrl Pts',(19.512938515618,36.6879351446235,-6.04648827697771));
#140625=CARTESIAN_POINT('Ctrl Pts',(20.0405931700484,36.4016777514187,3.96098686433946));
#140626=CARTESIAN_POINT('Ctrl Pts',(15.7454225689498,36.1154203582138,13.0152394597937));
#140627=CARTESIAN_POINT('Ctrl Pts',(7.66107194303644,35.829162965009,18.937337874762));
#140628=CARTESIAN_POINT('Ctrl Pts',(-2.26693765382205,35.5429055718041,
20.3021129942798));
#140629=CARTESIAN_POINT('Ctrl Pts',(-11.6494014308144,35.2566481785992,
16.781126781882));
#140630=CARTESIAN_POINT('Ctrl Pts',(-18.2284057518238,34.9703907853944,
9.22171659580266));
#140631=CARTESIAN_POINT('Ctrl Pts',(-20.4206893856,34.6841333921895,-0.556928447910499));
#140632=CARTESIAN_POINT('Ctrl Pts',(-17.6986837170356,34.3978759989846,
-10.2015415005054));
#140633=CARTESIAN_POINT('Ctrl Pts',(-10.7174259373256,34.1116186057798,
-17.3911360221588));
#140634=CARTESIAN_POINT('Ctrl Pts',(-1.15701746684761,33.8253612125749,
-20.3954825342843));
#140635=CARTESIAN_POINT('Ctrl Pts',(8.6818863213883,33.5391038193701,-18.4916429665119));
#140636=CARTESIAN_POINT('Ctrl Pts',(16.4313585810362,33.2528464261652,-12.1376494739461));
#140637=CARTESIAN_POINT('Ctrl Pts',(20.2267995627571,32.9665890329603,-2.8628717936124));
#140638=CARTESIAN_POINT('Ctrl Pts',(19.1541630647916,32.6803316397554,7.101213614408));
#140639=CARTESIAN_POINT('Ctrl Pts',(13.4729057438463,32.3940742465506,15.3556705141589));
#140640=CARTESIAN_POINT('Ctrl Pts',(4.54755400228875,32.1078168533457,19.9162012301402));
#140641=CARTESIAN_POINT('Ctrl Pts',(-2.12943310431676,31.9169785912092,
19.7586443984892));
#140642=CARTESIAN_POINT('Ctrl Pts',(-5.25039790755787,31.8215594601409,
18.8912420859273));
#140643=CARTESIAN_POINT('Ctrl Pts',(19.4891569929248,54.7244434698974,-2.1264188819145));
#140644=CARTESIAN_POINT('Ctrl Pts',(19.8404559422262,54.6290243388291,1.09332320776234));
#140645=CARTESIAN_POINT('Ctrl Pts',(18.9164202351586,54.4381860766925,7.70709343019511));
#140646=CARTESIAN_POINT('Ctrl Pts',(12.9734658962871,54.1519286834877,15.7765608474946));
#140647=CARTESIAN_POINT('Ctrl Pts',(3.91014161352722,53.8656712902828,20.0478156190887));
#140648=CARTESIAN_POINT('Ctrl Pts',(-6.09500410711914,53.5794138970779,
19.4952629748948));
#140649=CARTESIAN_POINT('Ctrl Pts',(-14.6329536490035,53.2931565038731,
14.250742296303));
#140650=CARTESIAN_POINT('Ctrl Pts',(-19.6496505079137,53.0068991106682,
5.57693013492155));
#140651=CARTESIAN_POINT('Ctrl Pts',(-19.9374988617836,52.7206417174634,
-4.43908122263271));
#140652=CARTESIAN_POINT('Ctrl Pts',(-15.4273846337018,52.4343843242585,
-13.3867673608494));
#140653=CARTESIAN_POINT('Ctrl Pts',(-7.20460045708284,52.1481269310536,
-19.1129142776718));
#140654=CARTESIAN_POINT('Ctrl Pts',(2.75197782746062,51.8618695378487,-20.2394725301833));
#140655=CARTESIAN_POINT('Ctrl Pts',(12.0462915644812,51.5756121446439,-16.4953508168554));
#140656=CARTESIAN_POINT('Ctrl Pts',(18.4416279927814,51.289354751439,-8.78157347033156));
#140657=CARTESIAN_POINT('Ctrl Pts',(20.3989364274587,51.0030973582342,1.0455127177103));
#140658=CARTESIAN_POINT('Ctrl Pts',(17.4471825633646,50.7168399650293,10.6209940943791));
#140659=CARTESIAN_POINT('Ctrl Pts',(10.2967155408141,50.4305825718244,17.6405029690713));
#140660=CARTESIAN_POINT('Ctrl Pts',(0.668314734963058,50.1443251786196,
20.4147753555185));
#140661=CARTESIAN_POINT('Ctrl Pts',(-9.12091778583661,49.8580677854147,
18.2761745066984));
#140662=CARTESIAN_POINT('Ctrl Pts',(-16.7151758279943,49.5718103922098,
11.7393608807856));
#140663=CARTESIAN_POINT('Ctrl Pts',(-20.2868797422733,49.285552999005,2.37743699886982));
#140664=CARTESIAN_POINT('Ctrl Pts',(-18.976488971025,48.9992956058001,-7.55662377486285));
#140665=CARTESIAN_POINT('Ctrl Pts',(-13.099352720615,48.7130382125953,-15.6721617783377));
#140666=CARTESIAN_POINT('Ctrl Pts',(-4.06982037866806,48.4267808193904,
-20.0161499439244));
#140667=CARTESIAN_POINT('Ctrl Pts',(5.93912569194617,48.1405234261856,-19.5431952998601));
#140668=CARTESIAN_POINT('Ctrl Pts',(14.5188044507151,47.8542660329807,-14.3671157098405));
#140669=CARTESIAN_POINT('Ctrl Pts',(19.6044920616628,47.5680086397758,-5.73354929431732));
#140670=CARTESIAN_POINT('Ctrl Pts',(19.9723034889967,47.281751246571,4.27981189379005));
#140671=CARTESIAN_POINT('Ctrl Pts',(15.5337238780006,46.9954938533661,13.2632243057925));
#140672=CARTESIAN_POINT('Ctrl Pts',(7.35690990244912,46.7092364601612,19.0548044647804));
#140673=CARTESIAN_POINT('Ctrl Pts',(-2.59036514408827,46.4229790669564,
20.2607923074049));
#140674=CARTESIAN_POINT('Ctrl Pts',(-11.9142615292001,46.1367216737515,
16.5909634656204));
#140675=CARTESIAN_POINT('Ctrl Pts',(-18.3709573495274,45.8504642805467,
8.92847257740328));
#140676=CARTESIAN_POINT('Ctrl Pts',(-20.4066305862109,45.5642068873418,
-0.882680362066682));
#140677=CARTESIAN_POINT('Ctrl Pts',(-17.5313907462748,45.2779494941369,
-10.4814137884671));
#140678=CARTESIAN_POINT('Ctrl Pts',(-10.437172388379,44.9916921009321,-17.5577654910554));
#140679=CARTESIAN_POINT('Ctrl Pts',(-0.831219124102038,44.7054347077272,
-20.4087915191314));
#140680=CARTESIAN_POINT('Ctrl Pts',(8.97476936151339,44.4191773145224,-18.3483844360009));
#140681=CARTESIAN_POINT('Ctrl Pts',(16.6209543444934,44.1329199213175,-11.8723870043857));
#140682=CARTESIAN_POINT('Ctrl Pts',(20.2672598916495,43.8466625281126,-2.53926623022787));
#140683=CARTESIAN_POINT('Ctrl Pts',(19.0361923120353,43.5604051349078,7.40493610795193));
#140684=CARTESIAN_POINT('Ctrl Pts',(13.2240114830169,43.2741477417029,15.5671197336142));
#140685=CARTESIAN_POINT('Ctrl Pts',(4.22943507708361,42.987890348498,19.9830321881434));
#140686=CARTESIAN_POINT('Ctrl Pts',(-5.78296678215064,42.7016329552932,
19.5899717125928));
#140687=CARTESIAN_POINT('Ctrl Pts',(-14.4036814114852,42.4153755620883,
14.4825294165099));
#140688=CARTESIAN_POINT('Ctrl Pts',(-19.5581095759244,42.1291181688835,
5.88982566123751));
#140689=CARTESIAN_POINT('Ctrl Pts',(-20.0058236326838,41.8428607756786,
-4.12028121389707));
#140690=CARTESIAN_POINT('Ctrl Pts',(-15.6390799340972,41.5566033824737,
-13.1388308200752));
#140691=CARTESIAN_POINT('Ctrl Pts',(-7.50874763962948,41.2703459892688,
-18.9954838155809));
#140692=CARTESIAN_POINT('Ctrl Pts',(2.42858590458957,40.984088596064,-20.2808201759122));
#140693=CARTESIAN_POINT('Ctrl Pts',(11.7814734166139,40.6978312028591,-16.685520088904));
#140694=CARTESIAN_POINT('Ctrl Pts',(18.2991161968354,40.4115738096543,-9.07480263798868));
#140695=CARTESIAN_POINT('Ctrl Pts',(20.413025168965,40.1253164164494,0.71979160505406));
#140696=CARTESIAN_POINT('Ctrl Pts',(17.6144821901566,39.8390590232446,10.3411659727723));
#140697=CARTESIAN_POINT('Ctrl Pts',(10.5769645035621,39.5528016300397,17.4739096482189));
#140698=CARTESIAN_POINT('Ctrl Pts',(0.994070544738266,39.2665442368348,
20.4015077936632));
#140699=CARTESIAN_POINT('Ctrl Pts',(-8.82804928819338,38.98028684363,18.4194256770235));
#140700=CARTESIAN_POINT('Ctrl Pts',(-16.5256742167881,38.6940294504251,
12.0046569371488));
#140701=CARTESIAN_POINT('Ctrl Pts',(-20.2463491408741,38.4077720572203,
2.70093372355491));
#140702=CARTESIAN_POINT('Ctrl Pts',(-19.0946831682996,38.1215146640153,
-7.25277679199759));
#140703=CARTESIAN_POINT('Ctrl Pts',(-13.3478279589727,37.8352572708105,
-15.4610861611707));
#140704=CARTESIAN_POINT('Ctrl Pts',(-4.38878038575677,37.5489998776056,
-19.9486416396669));
#140705=CARTESIAN_POINT('Ctrl Pts',(5.62643953052426,37.2627424844008,-19.6355003646561));
#140706=CARTESIAN_POINT('Ctrl Pts',(14.2876409547905,36.9764850911959,-14.5970206822172));
#140707=CARTESIAN_POINT('Ctrl Pts',(19.5104813481329,36.690227697991,-6.04572687271288));
#140708=CARTESIAN_POINT('Ctrl Pts',(20.0380695575666,36.4039703047862,3.9604880769133));
#140709=CARTESIAN_POINT('Ctrl Pts',(15.7434398261144,36.1177129115813,13.0136005152982));
#140710=CARTESIAN_POINT('Ctrl Pts',(7.66010722209662,35.8314555183765,18.9349531897545));
#140711=CARTESIAN_POINT('Ctrl Pts',(-2.26665218927312,35.5451981251716,
20.2995564500129));
#140712=CARTESIAN_POINT('Ctrl Pts',(-11.6479344801856,35.2589407319667,
16.7790136177391));
#140713=CARTESIAN_POINT('Ctrl Pts',(-18.2261103378014,34.9726833387619,
9.2205553510574));
#140714=CARTESIAN_POINT('Ctrl Pts',(-20.4181179122233,34.686425945557,-0.556858317191475));
#140715=CARTESIAN_POINT('Ctrl Pts',(-17.6964550042702,34.4001685523521,
-10.2002568699848));
#140716=CARTESIAN_POINT('Ctrl Pts',(-10.7160763557452,34.1139111591473,
-17.3889460447585));
#140717=CARTESIAN_POINT('Ctrl Pts',(-1.15687174811203,33.8276537659424,
-20.3929142283091));
#140718=CARTESIAN_POINT('Ctrl Pts',(8.68079301217168,33.5413963727376,-18.4893144138117));
#140719=CARTESIAN_POINT('Ctrl Pts',(16.4292895459668,33.2551389795327,-12.1361210237995));
#140720=CARTESIAN_POINT('Ctrl Pts',(20.2242523341868,32.9688815863278,-2.86251131862187));
#140721=CARTESIAN_POINT('Ctrl Pts',(19.1517514114745,32.6826241931229,7.10031945815812));
#140722=CARTESIAN_POINT('Ctrl Pts',(13.4712084919399,32.3963667999181,15.3537367211865));
#140723=CARTESIAN_POINT('Ctrl Pts',(4.5469827934743,32.1101094067132,19.9136935582208));
#140724=CARTESIAN_POINT('Ctrl Pts',(-2.12916732578234,31.9192711445767,
19.7561558540843));
#140725=CARTESIAN_POINT('Ctrl Pts',(-5.24973680839221,31.8238520135084,
18.8888634120437));
#140726=CARTESIAN_POINT('Ctrl Pts',(19.4867027240924,54.7267360232649,-2.12615110206191));
#140727=CARTESIAN_POINT('Ctrl Pts',(19.8379571700673,54.6313168921966,1.09318310357887));
#140728=CARTESIAN_POINT('Ctrl Pts',(18.9140379238883,54.44047863006,7.70612425994348));
#140729=CARTESIAN_POINT('Ctrl Pts',(12.9718319877405,54.1542212368552,15.7745732453828));
#140730=CARTESIAN_POINT('Ctrl Pts',(3.90964917605172,53.8679638436503,20.0452911206329));
#140731=CARTESIAN_POINT('Ctrl Pts',(-6.09423650148351,53.5817064504454,
19.4928075528951));
#140732=CARTESIAN_POINT('Ctrl Pts',(-14.6311107593753,53.2954490572406,
14.248947630934));
#140733=CARTESIAN_POINT('Ctrl Pts',(-19.6471758144887,53.0091916640357,
5.57622772822074));
#140734=CARTESIAN_POINT('Ctrl Pts',(-19.9349879147208,52.7229342708309,
-4.4385221391144));
#140735=CARTESIAN_POINT('Ctrl Pts',(-15.4254416953498,52.436676877626,-13.3850814302411));
#140736=CARTESIAN_POINT('Ctrl Pts',(-7.2036931030962,52.1504194844211,-19.1105071746602));
#140737=CARTESIAN_POINT('Ctrl Pts',(2.75163124083226,51.8641620912162,-20.2369235556142));
#140738=CARTESIAN_POINT('Ctrl Pts',(12.0447744437628,51.5779046980115,-16.4932733762141));
#140739=CARTESIAN_POINT('Ctrl Pts',(18.4393054376054,51.2916473048065,-8.78046751178931));
#140740=CARTESIAN_POINT('Ctrl Pts',(20.3963673671325,51.0053899116017,1.04538104524849));
#140741=CARTESIAN_POINT('Ctrl Pts',(17.4449852495513,50.7191325183968,10.6196564766899));
#140742=CARTESIAN_POINT('Ctrl Pts',(10.2954187632331,50.4328751251919,17.638281308405));
#140743=CARTESIAN_POINT('Ctrl Pts',(0.668230566805185,50.1466177319871,
20.4122043003701));
#140744=CARTESIAN_POINT('Ctrl Pts',(-9.11976908927569,49.8603603387822,
18.2738727889235));
#140745=CARTESIAN_POINT('Ctrl Pts',(-16.7130707037703,49.5741029455773,
11.7378824151441));
#140746=CARTESIAN_POINT('Ctrl Pts',(-20.2843247944569,49.2878455523725,
2.37713758232903));
#140747=CARTESIAN_POINT('Ctrl Pts',(-18.9740990549969,49.0015881591676,
-7.55567208689501));
#140748=CARTESIAN_POINT('Ctrl Pts',(-13.0977029763934,48.7153307659628,
-15.6701880122362));
#140749=CARTESIAN_POINT('Ctrl Pts',(-4.06930782184213,48.429073372758,-20.0136290920622));
#140750=CARTESIAN_POINT('Ctrl Pts',(5.93837771313375,48.1428159795531,-19.5407340123286));
#140751=CARTESIAN_POINT('Ctrl Pts',(14.5169759394705,47.8565585863482,-14.3653063024121));
#140752=CARTESIAN_POINT('Ctrl Pts',(19.6020230543625,47.5703011931433,-5.73282720598057));
#140753=CARTESIAN_POINT('Ctrl Pts',(19.9697881591957,47.2840437999385,4.27927289044443));
#140754=CARTESIAN_POINT('Ctrl Pts',(15.5317675468937,46.9977864067336,13.2615539234367));
#140755=CARTESIAN_POINT('Ctrl Pts',(7.35598336662257,46.7115290135287,19.0524046856288));
#140756=CARTESIAN_POINT('Ctrl Pts',(-2.59003891118047,46.4252716203239,
20.2582406450635));
#140757=CARTESIAN_POINT('Ctrl Pts',(-11.9127610364253,46.139014227119,16.5888739848123));
#140758=CARTESIAN_POINT('Ctrl Pts',(-18.3686436946943,45.8527568339142,
8.92734811756499));
#140759=CARTESIAN_POINT('Ctrl Pts',(-20.404060556866,45.5664994407093,-0.882569196510804));
#140760=CARTESIAN_POINT('Ctrl Pts',(-17.5291828272122,45.2802420475044,
-10.4800937498209));
#140761=CARTESIAN_POINT('Ctrl Pts',(-10.4358579215344,44.9939846542997,
-17.5555542503337));
#140762=CARTESIAN_POINT('Ctrl Pts',(-0.83111443962059,44.7077272610947,
-20.4062212176367));
#140763=CARTESIAN_POINT('Ctrl Pts',(8.9736390710166,44.4214698678898,-18.3460736240208));
#140764=CARTESIAN_POINT('Ctrl Pts',(16.6188610866072,44.135212474685,-11.870891785326));
#140765=CARTESIAN_POINT('Ctrl Pts',(20.2647074147747,43.8489550814801,-2.53894643276308));
#140766=CARTESIAN_POINT('Ctrl Pts',(19.0337948769148,43.5626976882753,7.40400352366201));
#140767=CARTESIAN_POINT('Ctrl Pts',(13.222346039159,43.2764402950704,15.5651591966033));
#140768=CARTESIAN_POINT('Ctrl Pts',(4.22890241823948,42.9901829018655,19.9805155071603));
#140769=CARTESIAN_POINT('Ctrl Pts',(-5.78223847013127,42.7039255086607,
19.5875045339983));
#140770=CARTESIAN_POINT('Ctrl Pts',(-14.4018673989393,42.4176681154558,
14.4807054737756));
#140771=CARTESIAN_POINT('Ctrl Pts',(-19.555646410076,42.131410722251,5.88908389131514));
#140772=CARTESIAN_POINT('Ctrl Pts',(-20.0033040813258,41.8451533290461,
-4.11976230198829));
#140773=CARTESIAN_POINT('Ctrl Pts',(-15.6371103343542,41.5588959358412,
-13.1371761039464));
#140774=CARTESIAN_POINT('Ctrl Pts',(-7.50780198122223,41.2726385426363,
-18.993091507325));
#140775=CARTESIAN_POINT('Ctrl Pts',(2.42828004630419,40.9863811494315,-20.2782659912431));
#140776=CARTESIAN_POINT('Ctrl Pts',(11.7799896472929,40.7001237562266,-16.6834186995501));
#140777=CARTESIAN_POINT('Ctrl Pts',(18.2968115897414,40.4138663630218,-9.07365974921141));
#140778=CARTESIAN_POINT('Ctrl Pts',(20.4104543342806,40.1276089698169,0.719700953854232));
#140779=CARTESIAN_POINT('Ctrl Pts',(17.612263806483,39.8413515766121,10.3398635970617));
#140780=CARTESIAN_POINT('Ctrl Pts',(10.5756324311732,39.5550941834072,17.4717089683773));
#140781=CARTESIAN_POINT('Ctrl Pts',(0.993945350602907,39.2688367902023,
20.3989384094874));
#140782=CARTESIAN_POINT('Ctrl Pts',(-8.82693747575403,38.9825793969975,
18.4171059180458));
#140783=CARTESIAN_POINT('Ctrl Pts',(-16.5235929585668,38.6963220037926,
12.0031450598952));
#140784=CARTESIAN_POINT('Ctrl Pts',(-20.2437992975177,38.4100646105878,
2.70059356554118));
#140785=CARTESIAN_POINT('Ctrl Pts',(-19.092278366789,38.1238072173828,-7.25186337078843));
#140786=CARTESIAN_POINT('Ctrl Pts',(-13.3461469215555,37.837549824178,-15.4591389781227));
#140787=CARTESIAN_POINT('Ctrl Pts',(-4.3882276588244,37.5512924309731,-19.9461292898609));
#140788=CARTESIAN_POINT('Ctrl Pts',(5.6257309316927,37.2650350377683,-19.6330274521414));
#140789=CARTESIAN_POINT('Ctrl Pts',(14.2858415564729,36.9787776445634,-14.5951823203523));
#140790=CARTESIAN_POINT('Ctrl Pts',(19.5080241806478,36.6925202513585,-6.04496546844805));
#140791=CARTESIAN_POINT('Ctrl Pts',(20.0355459450848,36.4062628581537,3.95998928948713));
#140792=CARTESIAN_POINT('Ctrl Pts',(15.7414570832789,36.1200054649488,13.0119615708027));
#140793=CARTESIAN_POINT('Ctrl Pts',(7.6591425011568,35.833748071744,18.932568504747));
#140794=CARTESIAN_POINT('Ctrl Pts',(-2.2663667247242,35.5474906785391,20.296999905746));
#140795=CARTESIAN_POINT('Ctrl Pts',(-11.6464675295567,35.2612332853342,
16.7769004535961));
#140796=CARTESIAN_POINT('Ctrl Pts',(-18.223814923779,34.9749758921294,9.21939410631215));
#140797=CARTESIAN_POINT('Ctrl Pts',(-20.4155464388465,34.6887184989245,
-0.556788186472455));
#140798=CARTESIAN_POINT('Ctrl Pts',(-17.6942262915047,34.4024611057196,
-10.1989722394641));
#140799=CARTESIAN_POINT('Ctrl Pts',(-10.7147267741649,34.1162037125148,
-17.3867560673581));
#140800=CARTESIAN_POINT('Ctrl Pts',(-1.15672602937646,33.8299463193099,
-20.3903459223338));
#140801=CARTESIAN_POINT('Ctrl Pts',(8.67969970295505,33.5436889261051,-18.4869858611114));
#140802=CARTESIAN_POINT('Ctrl Pts',(16.4272205108975,33.2574315329002,-12.134592573653));
#140803=CARTESIAN_POINT('Ctrl Pts',(20.2217051056165,32.9711741396953,-2.86215084363134));
#140804=CARTESIAN_POINT('Ctrl Pts',(19.1493397581574,32.6849167464904,7.09942530190823));
#140805=CARTESIAN_POINT('Ctrl Pts',(13.4695112400335,32.3986593532856,15.3518029282142));
#140806=CARTESIAN_POINT('Ctrl Pts',(4.54641158465985,32.1124019600807,19.9111858863013));
#140807=CARTESIAN_POINT('Ctrl Pts',(-2.12890154724792,31.9215636979442,
19.7536673096795));
#140808=CARTESIAN_POINT('Ctrl Pts',(-5.24907570922655,31.8261445668759,
18.8864847381601));
#140809=CARTESIAN_POINT('Ctrl Pts',(19.4842484552599,54.7290285766324,-2.12588332220932));
#140810=CARTESIAN_POINT('Ctrl Pts',(19.8354583979083,54.6336094455641,1.09304299939541));
#140811=CARTESIAN_POINT('Ctrl Pts',(18.911655612618,54.4427711834275,7.70515508969184));
#140812=CARTESIAN_POINT('Ctrl Pts',(12.9701980791939,54.1565137902227,15.7725856432709));
#140813=CARTESIAN_POINT('Ctrl Pts',(3.90915673857621,53.8702563970178,20.042766622177));
#140814=CARTESIAN_POINT('Ctrl Pts',(-6.09346889584789,53.5839990038129,
19.4903521308955));
#140815=CARTESIAN_POINT('Ctrl Pts',(-14.6292678697472,53.2977416106081,
14.2471529655649));
#140816=CARTESIAN_POINT('Ctrl Pts',(-19.6447011210637,53.0114842174032,
5.57552532151993));
#140817=CARTESIAN_POINT('Ctrl Pts',(-19.932476967658,52.7252268241984,-4.43796305559608));
#140818=CARTESIAN_POINT('Ctrl Pts',(-15.4234987569977,52.4389694309935,
-13.3833954996328));
#140819=CARTESIAN_POINT('Ctrl Pts',(-7.20278574910955,52.1527120377887,
-19.1081000716486));
#140820=CARTESIAN_POINT('Ctrl Pts',(2.7512846542039,51.8664546445838,-20.2343745810451));
#140821=CARTESIAN_POINT('Ctrl Pts',(12.0432573230443,51.5801972513789,-16.4911959355728));
#140822=CARTESIAN_POINT('Ctrl Pts',(18.4369828824295,51.293939858174,-8.77936155324705));
#140823=CARTESIAN_POINT('Ctrl Pts',(20.3937983068062,51.0076824649692,1.04524937278667));
#140824=CARTESIAN_POINT('Ctrl Pts',(17.442787935738,50.7214250717643,10.6183188590008));
#140825=CARTESIAN_POINT('Ctrl Pts',(10.2941219856521,50.4351676785594,17.6360596477387));
#140826=CARTESIAN_POINT('Ctrl Pts',(0.668146398647312,50.1489102853546,
20.4096332452217));
#140827=CARTESIAN_POINT('Ctrl Pts',(-9.11862039271476,49.8626528921497,
18.2715710711487));
#140828=CARTESIAN_POINT('Ctrl Pts',(-16.7109655795463,49.5763954989448,
11.7364039495027));
#140829=CARTESIAN_POINT('Ctrl Pts',(-20.2817698466404,49.29013810574,2.37683816578823));
#140830=CARTESIAN_POINT('Ctrl Pts',(-18.9717091389687,49.0038807125351,
-7.55472039892717));
#140831=CARTESIAN_POINT('Ctrl Pts',(-13.0960532321718,48.7176233193303,
-15.6682142461347));
#140832=CARTESIAN_POINT('Ctrl Pts',(-4.06879526501619,48.4313659261255,
-20.0111082402));
#140833=CARTESIAN_POINT('Ctrl Pts',(5.93762973432133,48.1451085329206,-19.5382727247972));
#140834=CARTESIAN_POINT('Ctrl Pts',(14.5151474282259,47.8588511397157,-14.3634968949836));
#140835=CARTESIAN_POINT('Ctrl Pts',(19.5995540470623,47.5725937465108,-5.73210511764381));
#140836=CARTESIAN_POINT('Ctrl Pts',(19.9672728293946,47.286336353306,4.27873388709882));
#140837=CARTESIAN_POINT('Ctrl Pts',(15.5298112157868,47.0000789601011,13.2598835410808));
#140838=CARTESIAN_POINT('Ctrl Pts',(7.35505683079602,46.7138215668962,19.0500049064771));
#140839=CARTESIAN_POINT('Ctrl Pts',(-2.58971267827268,46.4275641736914,
20.2556889827221));
#140840=CARTESIAN_POINT('Ctrl Pts',(-11.9112605436505,46.1413067804865,
16.5867845040042));
#140841=CARTESIAN_POINT('Ctrl Pts',(-18.3663300398612,45.8550493872817,
8.92622365772668));
#140842=CARTESIAN_POINT('Ctrl Pts',(-20.401490527521,45.5687919940768,-0.882458030954929));
#140843=CARTESIAN_POINT('Ctrl Pts',(-17.5269749081496,45.2825346008719,
-10.4787737111747));
#140844=CARTESIAN_POINT('Ctrl Pts',(-10.4345434546898,44.9962772076671,
-17.5533430096121));
#140845=CARTESIAN_POINT('Ctrl Pts',(-0.831009755139143,44.7100198144622,
-20.4036509161419));
#140846=CARTESIAN_POINT('Ctrl Pts',(8.97250878051982,44.4237624212574,-18.3437628120407));
#140847=CARTESIAN_POINT('Ctrl Pts',(16.616767828721,44.1375050280525,-11.8693965662664));
#140848=CARTESIAN_POINT('Ctrl Pts',(20.2621549379,43.8512476348476,-2.5386266352983));
#140849=CARTESIAN_POINT('Ctrl Pts',(19.0313974417944,43.5649902416428,7.40307093937211));
#140850=CARTESIAN_POINT('Ctrl Pts',(13.2206805953012,43.2787328484379,15.5631986595924));
#140851=CARTESIAN_POINT('Ctrl Pts',(4.22836975939536,42.992475455233,19.9779988261773));
#140852=CARTESIAN_POINT('Ctrl Pts',(-5.7815101581119,42.7062180620282,19.5850373554038));
#140853=CARTESIAN_POINT('Ctrl Pts',(-14.4000533863935,42.4199606688233,
14.4788815310413));
#140854=CARTESIAN_POINT('Ctrl Pts',(-19.5531832442276,42.1337032756185,
5.88834212139276));
#140855=CARTESIAN_POINT('Ctrl Pts',(-20.0007845299679,41.8474458824136,
-4.11924339007953));
#140856=CARTESIAN_POINT('Ctrl Pts',(-15.6351407346112,41.5611884892087,
-13.1355213878175));
#140857=CARTESIAN_POINT('Ctrl Pts',(-7.50685632281498,41.2749310960039,
-18.990699199069));
#140858=CARTESIAN_POINT('Ctrl Pts',(2.42797418801882,40.988673702799,-20.275711806574));
#140859=CARTESIAN_POINT('Ctrl Pts',(11.778505877972,40.7024163095941,-16.6813173101961));
#140860=CARTESIAN_POINT('Ctrl Pts',(18.2945069826475,40.4161589163894,-9.07251686043413));
#140861=CARTESIAN_POINT('Ctrl Pts',(20.4078834995962,40.1299015231844,0.719610302654397));
#140862=CARTESIAN_POINT('Ctrl Pts',(17.6100454228095,39.8436441299796,10.3385612213511));
#140863=CARTESIAN_POINT('Ctrl Pts',(10.5743003587843,39.5573867367747,17.4695082885356));
#140864=CARTESIAN_POINT('Ctrl Pts',(0.993820156467551,39.2711293435698,
20.3963690253115));
#140865=CARTESIAN_POINT('Ctrl Pts',(-8.82582566331469,38.984871950365,18.4147861590682));
#140866=CARTESIAN_POINT('Ctrl Pts',(-16.5215117003454,38.6986145571601,
12.0016331826417));
#140867=CARTESIAN_POINT('Ctrl Pts',(-20.2412494541613,38.4123571639553,
2.70025340752747));
#140868=CARTESIAN_POINT('Ctrl Pts',(-19.0898735652784,38.1260997707503,
-7.25094994957927));
#140869=CARTESIAN_POINT('Ctrl Pts',(-13.3444658841383,37.8398423775456,
-15.4571917950747));
#140870=CARTESIAN_POINT('Ctrl Pts',(-4.38767493189203,37.5535849843406,
-19.9436169400549));
#140871=CARTESIAN_POINT('Ctrl Pts',(5.62502233286113,37.2673275911359,-19.6305545396266));
#140872=CARTESIAN_POINT('Ctrl Pts',(14.2840421581553,36.9810701979309,-14.5933439584875));
#140873=CARTESIAN_POINT('Ctrl Pts',(19.5055670131628,36.694812804726,-6.04420406418323));
#140874=CARTESIAN_POINT('Ctrl Pts',(20.033022332603,36.4085554115212,3.95949050206097));
#140875=CARTESIAN_POINT('Ctrl Pts',(15.7394743404435,36.1222980183163,13.0103226263072));
#140876=CARTESIAN_POINT('Ctrl Pts',(7.65817778021698,35.8360406251115,18.9301838197395));
#140877=CARTESIAN_POINT('Ctrl Pts',(-2.26608126017527,35.5497832319066,
20.2944433614791));
#140878=CARTESIAN_POINT('Ctrl Pts',(-11.6450005789278,35.2635258387017,
16.7747872894531));
#140879=CARTESIAN_POINT('Ctrl Pts',(-18.2215195097566,34.9772684454969,
9.2182328615669));
#140880=CARTESIAN_POINT('Ctrl Pts',(-20.4129749654698,34.691011052292,-0.556718055753438));
#140881=CARTESIAN_POINT('Ctrl Pts',(-17.6919975787392,34.4047536590871,
-10.1976876089435));
#140882=CARTESIAN_POINT('Ctrl Pts',(-10.7133771925845,34.1184962658823,
-17.3845660899578));
#140883=CARTESIAN_POINT('Ctrl Pts',(-1.15658031064088,33.8322388726774,
-20.3877776163586));
#140884=CARTESIAN_POINT('Ctrl Pts',(8.67860639373843,33.5459814794727,-18.4846573084111));
#140885=CARTESIAN_POINT('Ctrl Pts',(16.4251514758282,33.2597240862677,-12.1330641235064));
#140886=CARTESIAN_POINT('Ctrl Pts',(20.2191578770462,32.9734666930628,-2.86179036864081));
#140887=CARTESIAN_POINT('Ctrl Pts',(19.1469281048403,32.6872092998579,7.09853114565834));
#140888=CARTESIAN_POINT('Ctrl Pts',(13.4678139881271,32.4009519066531,15.3498691352418));
#140889=CARTESIAN_POINT('Ctrl Pts',(4.5458403758454,32.1146945134482,19.9086782143819));
#140890=CARTESIAN_POINT('Ctrl Pts',(-2.12863576871351,31.9238562513117,
19.7511787652746));
#140891=CARTESIAN_POINT('Ctrl Pts',(-5.24841461006088,31.8284371202434,
18.8841060642764));
#140892=CARTESIAN_POINT('Ctrl Pts',(-20.0016480474856,44.6862865601552,
-6.11419490142533E-7));
#140893=CARTESIAN_POINT('Ctrl Pts',(-20.0016627648924,44.6883090333546,
0.0700137572427787));
#140894=CARTESIAN_POINT('Ctrl Pts',(-20.0013029715731,44.6903315058028,
0.140027977318217));
#140895=CARTESIAN_POINT('Ctrl Pts',(-19.9847713738877,44.735807209023,1.71422382402875));
#140896=CARTESIAN_POINT('Ctrl Pts',(-19.7956682601808,44.7792600273194,
3.21658553673511));
#140897=CARTESIAN_POINT('Ctrl Pts',(-19.1055052660004,44.8643330219065,
6.08110598536318));
#140898=CARTESIAN_POINT('Ctrl Pts',(-18.6179121008944,44.9059533502831,
7.44650295783216));
#140899=CARTESIAN_POINT('Ctrl Pts',(-17.8340157590923,44.9578378296743,
9.06272920899937));
#140900=CARTESIAN_POINT('Ctrl Pts',(-17.6702951987147,44.9681052531603,
9.37837089563721));
#140901=CARTESIAN_POINT('Ctrl Pts',(-16.9524014958937,45.01091304314,10.6748254498206));
#140902=CARTESIAN_POINT('Ctrl Pts',(-16.3216240003606,45.0434556852293,
11.6133103446484));
#140903=CARTESIAN_POINT('Ctrl Pts',(-14.9369551450729,45.1073990053014,
13.3415031665684));
#140904=CARTESIAN_POINT('Ctrl Pts',(-14.1881652613203,45.1387996600321,
14.1352771304741));
#140905=CARTESIAN_POINT('Ctrl Pts',(-12.908953913962,45.1885365907449,15.2887572457148));
#140906=CARTESIAN_POINT('Ctrl Pts',(-12.4172626085036,45.2068739563697,
15.6916754010981));
#140907=CARTESIAN_POINT('Ctrl Pts',(-11.6967239525222,45.2327935560598,
16.2266010892505));
#140908=CARTESIAN_POINT('Ctrl Pts',(-11.4828341087372,45.2403765531988,
16.3789125777412));
#140909=CARTESIAN_POINT('Ctrl Pts',(-11.109373927295,45.2534366724742,16.6337697525477));
#140910=CARTESIAN_POINT('Ctrl Pts',(-10.9512198809843,45.2589136069458,
16.7383858273259));
#140911=CARTESIAN_POINT('Ctrl Pts',(-9.83991963071197,45.2970402159351,
17.4505114684273));
#140912=CARTESIAN_POINT('Ctrl Pts',(-8.83539235885343,45.3296923350143,
17.977996653878));
#140913=CARTESIAN_POINT('Ctrl Pts',(-6.79356867277772,45.3936903623989,
18.8401575800668));
#140914=CARTESIAN_POINT('Ctrl Pts',(-5.75919430246703,45.4250362445961,
19.1817051875913));
#140915=CARTESIAN_POINT('Ctrl Pts',(-4.08729332720188,45.4747166550239,
19.5877864574033));
#140916=CARTESIAN_POINT('Ctrl Pts',(-3.46322380207693,45.4930522515655,
19.7084585858812));
#140917=CARTESIAN_POINT('Ctrl Pts',(-2.5721348851619,45.5190555898794,19.836882586482));
#140918=CARTESIAN_POINT('Ctrl Pts',(-2.30860403361488,45.5267240798773,
19.8694868515864));
#140919=CARTESIAN_POINT('Ctrl Pts',(-1.86068563947057,45.5397312531882,
19.9157388444079));
#140920=CARTESIAN_POINT('Ctrl Pts',(-1.67658480393646,45.5450697414216,
19.9321360069512));
#140921=CARTESIAN_POINT('Ctrl Pts',(-0.361325814592334,45.5831687455611,
20.0305392280136));
#140922=CARTESIAN_POINT('Ctrl Pts',(0.777072078537686,45.6159316983543,
20.0169164702044));
#140923=CARTESIAN_POINT('Ctrl Pts',(2.9851139273017,45.6799851115339,19.8037608184703));
#140924=CARTESIAN_POINT('Ctrl Pts',(4.05554656944407,45.7112755430404,19.6126151793173));
#140925=CARTESIAN_POINT('Ctrl Pts',(5.71756369515048,45.7608995592217,19.175427131981));
#140926=CARTESIAN_POINT('Ctrl Pts',(6.32392254753474,45.7792341910562,18.9848749033145));
#140927=CARTESIAN_POINT('Ctrl Pts',(7.17069418781166,45.8052925747819,18.6735166733603));
#140928=CARTESIAN_POINT('Ctrl Pts',(7.41982604086596,45.8130170610238,18.5761582038337));
#140929=CARTESIAN_POINT('Ctrl Pts',(7.83407455728338,45.8259698033787,18.4044769294435));
#140930=CARTESIAN_POINT('Ctrl Pts',(8.00031803868429,45.831197860214,18.3328801659778));
#140931=CARTESIAN_POINT('Ctrl Pts',(9.20439526197818,45.8692986568783,17.7944090530314));
#140932=CARTESIAN_POINT('Ctrl Pts',(10.2028349827428,45.90217382497,17.2392384090637));
#140933=CARTESIAN_POINT('Ctrl Pts',(12.0452305155958,45.9662833148581,16.0002487875683));
#140934=CARTESIAN_POINT('Ctrl Pts',(12.894409855625,45.9975176050892,15.324238467856));
#140935=CARTESIAN_POINT('Ctrl Pts',(14.1472496037856,46.0470853351594,14.1507280203492));
#140936=CARTESIAN_POINT('Ctrl Pts',(14.5900775769225,46.0654198011893,13.6947932190192));
#140937=CARTESIAN_POINT('Ctrl Pts',(15.1882299552634,46.0915332919875,13.0168367677751));
#140938=CARTESIAN_POINT('Ctrl Pts',(15.3623153347183,46.0993130375962,12.8112468559828));
#140939=CARTESIAN_POINT('Ctrl Pts',(15.6437907863728,46.1122098590755,12.4646706429852));
#140940=CARTESIAN_POINT('Ctrl Pts',(15.7536112914635,46.1173267317085,12.3256617132927));
#140941=CARTESIAN_POINT('Ctrl Pts',(16.5558507879358,46.1553656675602,11.2813820014596));
#140942=CARTESIAN_POINT('Ctrl Pts',(17.1713282680685,46.1882901405508,10.3168971489766));
#140943=CARTESIAN_POINT('Ctrl Pts',(18.2323770991634,46.2542177755166,8.29519868393697));
#140944=CARTESIAN_POINT('Ctrl Pts',(18.6775416510115,46.2872209390236,7.23777203544348));
#140945=CARTESIAN_POINT('Ctrl Pts',(19.2387216600752,46.3397683023238,5.50670975217207));
#140946=CARTESIAN_POINT('Ctrl Pts',(19.4149364861891,46.3593136952013,4.85237700493734));
#140947=CARTESIAN_POINT('Ctrl Pts',(19.6290699100721,46.3887248198148,3.85690764136097));
#140948=CARTESIAN_POINT('Ctrl Pts',(19.6922724076743,46.3985926289143,3.52107227938196));
#140949=CARTESIAN_POINT('Ctrl Pts',(19.8578874912136,46.4286463911576,2.49388677496846));
#140950=CARTESIAN_POINT('Ctrl Pts',(19.9322076482334,46.448833931764,1.79793118809898));
#140951=CARTESIAN_POINT('Ctrl Pts',(19.9897219172634,46.479611080048,0.733650812720576));
#140952=CARTESIAN_POINT('Ctrl Pts',(19.9994390793288,46.4902021834085,0.366820836693052));
#140953=CARTESIAN_POINT('Ctrl Pts',(19.9991316808277,46.5007921189597,-1.65673427241709E-7));
#140954=CARTESIAN_POINT('Ctrl Pts',(19.6058679089308,47.4014857094307,-2.35004949604E-6));
#140955=CARTESIAN_POINT('Ctrl Pts',(19.6061740040385,47.3719604931664,0.999794912768676));
#140956=CARTESIAN_POINT('Ctrl Pts',(19.5309120466205,47.3419932428675,2.01748934055075));
#140957=CARTESIAN_POINT('Ctrl Pts',(19.2117172560022,47.2810141197336,4.06246858271083));
#140958=CARTESIAN_POINT('Ctrl Pts',(18.9667572047269,47.2500022468987,5.08954853820555));
#140959=CARTESIAN_POINT('Ctrl Pts',(17.9634405255285,47.1553996945899,8.14022268693043));
#140960=CARTESIAN_POINT('Ctrl Pts',(16.9375203307932,47.090242081312,10.1366157232918));
#140961=CARTESIAN_POINT('Ctrl Pts',(14.8535995155971,46.9893717937871,12.8530104470574));
#140962=CARTESIAN_POINT('Ctrl Pts',(14.0673332490154,46.9552260533442,13.710494661795));
#140963=CARTESIAN_POINT('Ctrl Pts',(12.324787335893,46.8858899499222,15.2929420121649));
#140964=CARTESIAN_POINT('Ctrl Pts',(11.3688962886282,46.8506995869432,16.0182592577261));
#140965=CARTESIAN_POINT('Ctrl Pts',(9.30917201763465,46.7792742384493,17.2984188684295));
#140966=CARTESIAN_POINT('Ctrl Pts',(8.20532392549431,46.7430392529343,17.8532712505721));
#140967=CARTESIAN_POINT('Ctrl Pts',(5.87668638712623,46.6695246593684,18.7490991392169));
#140968=CARTESIAN_POINT('Ctrl Pts',(4.65184738136375,46.6322450513174,19.0899962302302));
#140969=CARTESIAN_POINT('Ctrl Pts',(2.12317312827856,46.5566412126794,19.5321258166637));
#140970=CARTESIAN_POINT('Ctrl Pts',(0.819318935804336,46.5183169820924,
19.6333606089943));
#140971=CARTESIAN_POINT('Ctrl Pts',(-1.8172505992862,46.4406238983824,19.5689784274679));
#140972=CARTESIAN_POINT('Ctrl Pts',(-3.14975890262752,46.4012550452595,
19.4015921600057));
#140973=CARTESIAN_POINT('Ctrl Pts',(-5.78614935063415,46.3214727164774,
18.7817224799415));
#140974=CARTESIAN_POINT('Ctrl Pts',(-7.09026290811821,46.2810592408184,
18.3308951379148));
#140975=CARTESIAN_POINT('Ctrl Pts',(-9.60624312251386,46.1991876669644,
17.1489305071643));
#140976=CARTESIAN_POINT('Ctrl Pts',(-10.8179450503474,46.1577295687693,
16.4175294810592));
#140977=CARTESIAN_POINT('Ctrl Pts',(-13.076568432333,46.0737687498433,14.6800334946838));
#140978=CARTESIAN_POINT('Ctrl Pts',(-14.1244418298664,46.0312660291123,
13.6752289201325));
#140979=CARTESIAN_POINT('Ctrl Pts',(-15.9953659969882,45.9452159651142,
11.4309548671517));
#140980=CARTESIAN_POINT('Ctrl Pts',(-16.8184307628527,45.9016686218472,
10.191468778697));
#140981=CARTESIAN_POINT('Ctrl Pts',(-18.1704623824789,45.8135293127771,
7.52309152585755));
#140982=CARTESIAN_POINT('Ctrl Pts',(-18.6981606676913,45.768937346974,6.0935598434139));
#140983=CARTESIAN_POINT('Ctrl Pts',(-19.4166246458034,45.6787087928319,
3.11533187496504));
#140984=CARTESIAN_POINT('Ctrl Pts',(-19.6074770554639,45.6330722044928,
1.5666531849252));
#140985=CARTESIAN_POINT('Ctrl Pts',(-19.6085849972806,45.5870018018057,
2.57286242858661E-6));
#140986=CARTESIAN_POINT('Ctrl Pts',(19.8820073422271,53.8215324189203,-2.16928191600194));
#140987=CARTESIAN_POINT('Ctrl Pts',(20.2403878253599,53.726113287852,1.11536418941958));
#140988=CARTESIAN_POINT('Ctrl Pts',(19.2977258809055,53.5352750257155,7.8624468438005));
#140989=CARTESIAN_POINT('Ctrl Pts',(13.2349771445217,53.2490176325106,16.0945758546795));
#140990=CARTESIAN_POINT('Ctrl Pts',(3.98895985894218,52.9627602393057,20.4519269391316));
#140991=CARTESIAN_POINT('Ctrl Pts',(-6.21786348556277,52.6765028461009,
19.8882367934701));
#140992=CARTESIAN_POINT('Ctrl Pts',(-14.9279158248491,52.3902454528961,
14.5379999990931));
#140993=CARTESIAN_POINT('Ctrl Pts',(-20.0457362021479,52.1039880596911,
5.68934654186943));
#140994=CARTESIAN_POINT('Ctrl Pts',(-20.3393868297179,51.8177306664862,
-4.52856154202624));
#140995=CARTESIAN_POINT('Ctrl Pts',(-15.7383604631598,51.5314732732815,
-13.6566096586205));
#140996=CARTESIAN_POINT('Ctrl Pts',(-7.34982640825425,51.2452158800765,
-19.4981807763597));
#140997=CARTESIAN_POINT('Ctrl Pts',(2.80745052162402,50.9589584868718,-20.6474474961662));
#140998=CARTESIAN_POINT('Ctrl Pts',(12.2891133779716,50.6727010936669,-16.8278540603191));
#140999=CARTESIAN_POINT('Ctrl Pts',(18.8133631056067,50.3864437004619,-8.95858708284989));
#141000=CARTESIAN_POINT('Ctrl Pts',(20.8101257723898,50.1001863072572,1.06658752638448));
#141001=CARTESIAN_POINT('Ctrl Pts',(17.7988722504664,49.8139289140522,10.8350856291711));
#141002=CARTESIAN_POINT('Ctrl Pts',(10.5042704657129,49.5276715208474,17.9960894911562));
#141003=CARTESIAN_POINT('Ctrl Pts',(0.68178621663003,49.2414141276425,20.8262839719749));
#141004=CARTESIAN_POINT('Ctrl Pts',(-9.30477169522859,48.9551567344375,
18.6445745088112));
#141005=CARTESIAN_POINT('Ctrl Pts',(-17.0521101688465,48.6688993412327,
11.9759957724126));
#141006=CARTESIAN_POINT('Ctrl Pts',(-20.6958103167559,48.382641948028,2.42535992688936));
#141007=CARTESIAN_POINT('Ctrl Pts',(-19.3590054858939,48.096384554823,-7.7089455976667));
#141008=CARTESIAN_POINT('Ctrl Pts',(-13.3634014999958,47.8101271616183,
-15.9880716767965));
#141009=CARTESIAN_POINT('Ctrl Pts',(-4.15185734081463,47.5238697684133,
-20.4196233119075));
#141010=CARTESIAN_POINT('Ctrl Pts',(6.05884297286789,47.2376123752085,-19.9371351359873));
#141011=CARTESIAN_POINT('Ctrl Pts',(14.8114656741391,46.9513549820037,-14.6567192839493));
#141012=CARTESIAN_POINT('Ctrl Pts',(19.9996674806065,46.6650975887987,-5.84912269133733));
#141013=CARTESIAN_POINT('Ctrl Pts',(20.3748930268287,46.3788401955939,4.36608173708974));
#141014=CARTESIAN_POINT('Ctrl Pts',(15.8468432295215,46.092582802389,13.5305763088487));
#141015=CARTESIAN_POINT('Ctrl Pts',(7.50520601456908,45.8063254091841,19.4388996157068));
#141016=CARTESIAN_POINT('Ctrl Pts',(-2.64258014806862,45.5200680159793,
20.6691970272531));
#141017=CARTESIAN_POINT('Ctrl Pts',(-12.1544219616356,45.2338106227744,
16.9253940092725));
#141018=CARTESIAN_POINT('Ctrl Pts',(-18.7412679265197,44.9475532295696,
9.10844729341249));
#141019=CARTESIAN_POINT('Ctrl Pts',(-20.8179750253205,44.6612958363647,
-0.900472895572584));
#141020=CARTESIAN_POINT('Ctrl Pts',(-17.8847778506707,44.3750384431599,
-10.6926917482302));
#141021=CARTESIAN_POINT('Ctrl Pts',(-10.6475585569262,44.088781049955,-17.9116842415039));
#141022=CARTESIAN_POINT('Ctrl Pts',(-0.847974333294289,43.8025236567502,
-20.8201795170116));
#141023=CARTESIAN_POINT('Ctrl Pts',(9.1556772999187,43.5162662635452,-18.7182400019411));
#141024=CARTESIAN_POINT('Ctrl Pts',(16.9559894260284,43.2300088703405,-12.1117033556363));
#141025=CARTESIAN_POINT('Ctrl Pts',(20.6757949811244,42.9437514771355,-2.59045121340334));
#141026=CARTESIAN_POINT('Ctrl Pts',(19.4199122905147,42.6574940839306,7.55420030309184));
#141027=CARTESIAN_POINT('Ctrl Pts',(13.490573057858,42.3712366907258,15.8809122584665));
#141028=CARTESIAN_POINT('Ctrl Pts',(4.31468945517329,42.0849792975209,20.3858379885627));
#141029=CARTESIAN_POINT('Ctrl Pts',(-5.89953630681293,41.7987219043161,
19.9848544391775));
#141030=CARTESIAN_POINT('Ctrl Pts',(-14.6940220547527,41.5124645111112,
14.7744594298729));
#141031=CARTESIAN_POINT('Ctrl Pts',(-19.9523500449508,41.2262071179064,
6.00854918214606));
#141032=CARTESIAN_POINT('Ctrl Pts',(-20.4090888491704,40.9399497247015,
-4.20333533484782));
#141033=CARTESIAN_POINT('Ctrl Pts',(-15.9543229888732,40.6536923314967,
-13.4036753749569));
#141034=CARTESIAN_POINT('Ctrl Pts',(-7.6601044044414,40.3674349382917,-19.3783832169655));
#141035=CARTESIAN_POINT('Ctrl Pts',(2.47753986112505,40.081177545087,-20.6896286053439));
#141036=CARTESIAN_POINT('Ctrl Pts',(12.0189571870956,39.7949201518821,-17.0218566474175));
#141037=CARTESIAN_POINT('Ctrl Pts',(18.667978643597,39.5086627586772,-9.25772698629711));
#141038=CARTESIAN_POINT('Ctrl Pts',(20.8244985061819,39.2224053654723,0.734300726136336));
#141039=CARTESIAN_POINT('Ctrl Pts',(17.9695442013057,38.9361479722674,10.5496169024268));
#141040=CARTESIAN_POINT('Ctrl Pts',(10.7901685164842,38.6498905790626,17.8261380836253));
#141041=CARTESIAN_POINT('Ctrl Pts',(1.01410841375021,38.3636331858577,20.8127489706387));
#141042=CARTESIAN_POINT('Ctrl Pts',(-9.00599973266021,38.0773757926528,
18.7907132490618));
#141043=CARTESIAN_POINT('Ctrl Pts',(-16.8587886994996,37.791118399448,12.2466395051997));
#141044=CARTESIAN_POINT('Ctrl Pts',(-20.6544627241623,37.5048610062431,
2.75537750166383));
#141045=CARTESIAN_POINT('Ctrl Pts',(-19.4795821698592,37.2186036130384,
-7.39897385225628));
#141046=CARTESIAN_POINT('Ctrl Pts',(-13.6168853509782,36.9323462198335,
-15.772741325806));
#141047=CARTESIAN_POINT('Ctrl Pts',(-4.47724674959236,36.6460888266286,
-20.350754216341));
#141048=CARTESIAN_POINT('Ctrl Pts',(5.73985387411114,36.3598314334237,-20.0313008300997));
#141049=CARTESIAN_POINT('Ctrl Pts',(14.5756425251695,36.0735740402189,-14.8912585408284));
#141050=CARTESIAN_POINT('Ctrl Pts',(19.9037617563098,35.7873166470141,-6.16759295535922));
#141051=CARTESIAN_POINT('Ctrl Pts',(20.4419847678246,35.501059253809,4.04032118507326));
#141052=CARTESIAN_POINT('Ctrl Pts',(16.0607865039894,35.2148018606043,13.2759207538995));
#141053=CARTESIAN_POINT('Ctrl Pts',(7.81451500142174,34.9285444673993,19.3166324516581));
#141054=CARTESIAN_POINT('Ctrl Pts',(-2.31234198487897,34.6422870741945,
20.7087425537883));
#141055=CARTESIAN_POINT('Ctrl Pts',(-11.8827264533771,34.3560296809896,
17.117234762035));
#141056=CARTESIAN_POINT('Ctrl Pts',(-18.5935011782582,34.0697722877849,
9.40641769358296));
#141057=CARTESIAN_POINT('Ctrl Pts',(-20.8296939031357,33.7835148945799,
-0.568083127701929));
#141058=CARTESIAN_POINT('Ctrl Pts',(-18.0531693789386,33.4972575013751,
-10.4058674407485));
#141059=CARTESIAN_POINT('Ctrl Pts',(-10.932084489912,33.2110001081703,-17.739461833486));
#141060=CARTESIAN_POINT('Ctrl Pts',(-1.18019128621069,32.9247427149654,
-20.8039821855523));
#141061=CARTESIAN_POINT('Ctrl Pts',(8.85577519710541,32.6384853217606,-18.8620107522479));
#141062=CARTESIAN_POINT('Ctrl Pts',(16.7604610797938,32.3522279285557,-12.3807535812699));
#141063=CARTESIAN_POINT('Ctrl Pts',(20.6319206735392,32.0659705353507,-2.92021204692769));
#141064=CARTESIAN_POINT('Ctrl Pts',(19.5378004206586,31.7797131421459,7.2434433111845));
#141065=CARTESIAN_POINT('Ctrl Pts',(13.7427535972633,31.493455748941,15.6632281322513));
#141066=CARTESIAN_POINT('Ctrl Pts',(4.63863664625279,31.2071983557361,20.3151013930574));
#141067=CARTESIAN_POINT('Ctrl Pts',(-2.17208338679676,31.0163600935996,
20.1543888609112));
#141068=CARTESIAN_POINT('Ctrl Pts',(-5.35555774973262,30.9209409625313,
19.2696134153425));
#141069=CARTESIAN_POINT('Ctrl Pts',(19.882015101566,54.1584531662375,-2.16928276260628));
#141070=CARTESIAN_POINT('Ctrl Pts',(20.2404236930918,54.0630340351692,1.11562096321552));
#141071=CARTESIAN_POINT('Ctrl Pts',(19.2977511034636,53.8721957730326,7.86230346211379));
#141072=CARTESIAN_POINT('Ctrl Pts',(13.2349992919163,53.5859383798277,16.0946731949103));
#141073=CARTESIAN_POINT('Ctrl Pts',(3.98896495953832,53.2996809866229,20.4519219837872));
#141074=CARTESIAN_POINT('Ctrl Pts',(-6.21787247295837,53.013423593418,19.8882852218367));
#141075=CARTESIAN_POINT('Ctrl Pts',(-14.9279388286486,52.7271662002131,
14.5380130717443));
#141076=CARTESIAN_POINT('Ctrl Pts',(-20.0457666372803,52.4409088070083,
5.68935977888184));
#141077=CARTESIAN_POINT('Ctrl Pts',(-20.3394178985806,52.1546514138034,
-4.5285707370861));
#141078=CARTESIAN_POINT('Ctrl Pts',(-15.7383844244987,51.8683940205986,
-13.6566293271281));
#141079=CARTESIAN_POINT('Ctrl Pts',(-7.34983762848069,51.5821366273937,
-19.4982110782957));
#141080=CARTESIAN_POINT('Ctrl Pts',(2.80745480935421,51.2958792341888,-20.6474786824237));
#141081=CARTESIAN_POINT('Ctrl Pts',(12.2891321083321,51.009621840984,-16.8278798594047));
#141082=CARTESIAN_POINT('Ctrl Pts',(18.8133917878895,50.7233644477791,-8.9586006667782));
#141083=CARTESIAN_POINT('Ctrl Pts',(20.8101574956848,50.4371070545742,1.06658911564764));
#141084=CARTESIAN_POINT('Ctrl Pts',(17.7988993847101,50.1508496613694,10.8351021653035));
#141085=CARTESIAN_POINT('Ctrl Pts',(10.5042864788456,49.8645922681645,17.9961169162953));
#141086=CARTESIAN_POINT('Ctrl Pts',(0.681787256114834,49.5783348749596,
20.8263157255456));
#141087=CARTESIAN_POINT('Ctrl Pts',(-9.30478588008312,49.2920774817548,
18.6446029294641));
#141088=CARTESIAN_POINT('Ctrl Pts',(-17.052136164146,49.0058200885499,11.9760140305608));
#141089=CARTESIAN_POINT('Ctrl Pts',(-20.6958418667935,48.7195626953451,
2.42536362367553));
#141090=CARTESIAN_POINT('Ctrl Pts',(-19.3590349979964,48.4333053021402,
-7.70895734938287));
#141091=CARTESIAN_POINT('Ctrl Pts',(-13.3634218720267,48.1470479089353,
-15.9880960501874));
#141092=CARTESIAN_POINT('Ctrl Pts',(-4.15186367017042,47.8607905157305,
-20.4196544408173));
#141093=CARTESIAN_POINT('Ctrl Pts',(6.05885220935598,47.5745331225256,-19.9371655294731));
#141094=CARTESIAN_POINT('Ctrl Pts',(14.8114882536886,47.2882757293207,-14.6567416275742));
#141095=CARTESIAN_POINT('Ctrl Pts',(19.999697969383,47.0020183361159,-5.84913160812478));
#141096=CARTESIAN_POINT('Ctrl Pts',(20.3749240876235,46.7157609429111,4.3660883930297));
#141097=CARTESIAN_POINT('Ctrl Pts',(15.8468673874663,46.4295035497061,13.5305969357253));
#141098=CARTESIAN_POINT('Ctrl Pts',(7.50521745598693,46.1432461565013,19.4389292496142));
#141099=CARTESIAN_POINT('Ctrl Pts',(-2.64258417658742,45.8569887632964,
20.6692285367031));
#141100=CARTESIAN_POINT('Ctrl Pts',(-12.1544404906166,45.5707313700916,
16.9254198114298));
#141101=CARTESIAN_POINT('Ctrl Pts',(-18.7412964969115,45.2844739768867,
9.10846117891405));
#141102=CARTESIAN_POINT('Ctrl Pts',(-20.818006761578,44.9982165836819,-0.900474268311177));
#141103=CARTESIAN_POINT('Ctrl Pts',(-17.884805115374,44.711959190477,-10.6927080488558));
#141104=CARTESIAN_POINT('Ctrl Pts',(-10.6475747887479,44.4257017972721,
-17.911711547225));
#141105=CARTESIAN_POINT('Ctrl Pts',(-0.847975626000782,44.1394444040673,
-20.8202112566298));
#141106=CARTESIAN_POINT('Ctrl Pts',(9.15569125742084,43.8531870108624,-18.7182685372275));
#141107=CARTESIAN_POINT('Ctrl Pts',(16.9560152748269,43.5669296176575,-12.1117218194943));
#141108=CARTESIAN_POINT('Ctrl Pts',(20.6758265006334,43.2806722244527,-2.59045516245342));
#141109=CARTESIAN_POINT('Ctrl Pts',(19.4199418954754,42.9944148312478,7.55421181919965));
#141110=CARTESIAN_POINT('Ctrl Pts',(13.4905936237534,42.7081574380429,15.8809364683485));
#141111=CARTESIAN_POINT('Ctrl Pts',(4.31469603276285,42.4219000448381,20.3858690660427));
#141112=CARTESIAN_POINT('Ctrl Pts',(-5.89954530044473,42.1356426516332,
19.9848849053722));
#141113=CARTESIAN_POINT('Ctrl Pts',(-14.694044455263,41.8493852584283,14.7744819530071));
#141114=CARTESIAN_POINT('Ctrl Pts',(-19.9523804615937,41.5631278652235,
6.00855834196412));
#141115=CARTESIAN_POINT('Ctrl Pts',(-20.4091199620956,41.2768704720186,
-4.20334174268201));
#141116=CARTESIAN_POINT('Ctrl Pts',(-15.9543473106671,40.9906130788138,
-13.40369580838));
#141117=CARTESIAN_POINT('Ctrl Pts',(-7.66011608199624,40.7043556856089,
-19.3784127586167));
#141118=CARTESIAN_POINT('Ctrl Pts',(2.47754363804592,40.4180982924041,-20.6896601459419));
#141119=CARTESIAN_POINT('Ctrl Pts',(12.0189755095652,40.1318408991992,-17.0218825966283));
#141120=CARTESIAN_POINT('Ctrl Pts',(18.6680071022621,39.8455835059943,-9.25774109937032));
#141121=CARTESIAN_POINT('Ctrl Pts',(20.8245302523833,39.5593261127894,0.734301845551369));
#141122=CARTESIAN_POINT('Ctrl Pts',(17.9695715952335,39.2730687195846,10.5496329849401));
#141123=CARTESIAN_POINT('Ctrl Pts',(10.7901849657073,38.9868113263797,17.826165258934));
#141124=CARTESIAN_POINT('Ctrl Pts',(1.01410995972682,38.7005539331749,20.81278069893));
#141125=CARTESIAN_POINT('Ctrl Pts',(-9.00601346199351,38.41429653997,18.7907418948295));
#141126=CARTESIAN_POINT('Ctrl Pts',(-16.8588144001008,38.1280391467652,
12.2466581747665));
#141127=CARTESIAN_POINT('Ctrl Pts',(-20.6544942111877,37.8417817535602,
2.75538170213111));
#141128=CARTESIAN_POINT('Ctrl Pts',(-19.4796118657114,37.5555243603555,
-7.39898513171288));
#141129=CARTESIAN_POINT('Ctrl Pts',(-13.6169061095779,37.2692669671505,
-15.7727653708132));
#141130=CARTESIAN_POINT('Ctrl Pts',(-4.47725357470453,36.9830095739457,
-20.3507852402813));
#141131=CARTESIAN_POINT('Ctrl Pts',(5.73986262373496,36.6967521807408,-20.0313313672114));
#141132=CARTESIAN_POINT('Ctrl Pts',(14.5756647463655,36.410494787536,-14.8912812417979));
#141133=CARTESIAN_POINT('Ctrl Pts',(19.9037920965896,36.1242373943311,-6.16760235807353));
#141134=CARTESIAN_POINT('Ctrl Pts',(20.4420159354636,35.8379800011263,4.04032734527402));
#141135=CARTESIAN_POINT('Ctrl Pts',(16.0608109789909,35.5517226079214,13.2759409908208));
#141136=CARTESIAN_POINT('Ctrl Pts',(7.81452693247899,35.2654652147165,19.3166619026467));
#141137=CARTESIAN_POINT('Ctrl Pts',(-2.31234554602861,34.9792078215116,
20.7087741166053));
#141138=CARTESIAN_POINT('Ctrl Pts',(-11.8827444963342,34.6929504283068,
17.1172608704274));
#141139=CARTESIAN_POINT('Ctrl Pts',(-18.5935296664541,34.4066930351019,
9.40643200588238));
#141140=CARTESIAN_POINT('Ctrl Pts',(-20.8297253723109,34.1204356418971,
-0.568083939057994));
#141141=CARTESIAN_POINT('Ctrl Pts',(-18.0531974678697,33.8341782486922,
-10.405883412998));
#141142=CARTESIAN_POINT('Ctrl Pts',(-10.9321000251677,33.5479208554873,
-17.7394886598123));
#141143=CARTESIAN_POINT('Ctrl Pts',(-1.18019533658981,33.2616634622825,
-20.8040143323683));
#141144=CARTESIAN_POINT('Ctrl Pts',(8.85579318113883,32.9754060690776,-18.8620386465184));
#141145=CARTESIAN_POINT('Ctrl Pts',(16.7604777000194,32.6891486758727,-12.3807741685743));
#141146=CARTESIAN_POINT('Ctrl Pts',(20.6319699178433,32.4028912826679,-2.92021308542962));
#141147=CARTESIAN_POINT('Ctrl Pts',(19.5377947057816,32.116633889463,7.24344754340617));
#141148=CARTESIAN_POINT('Ctrl Pts',(13.7428460754484,31.8303764962582,15.6632657276355));
#141149=CARTESIAN_POINT('Ctrl Pts',(4.6384910729955,31.5441191030533,20.3151030995989));
#141150=CARTESIAN_POINT('Ctrl Pts',(-2.17183579157919,31.3532808409167,
20.1544657756997));
#141151=CARTESIAN_POINT('Ctrl Pts',(-5.35555983984289,31.2578617098484,
19.2696209356829));
#141152=CARTESIAN_POINT('Ctrl Pts',(19.7370447129227,54.4928894446317,-2.15346536363711));
#141153=CARTESIAN_POINT('Ctrl Pts',(20.0928386172918,54.3974703135635,1.10747410522759));
#141154=CARTESIAN_POINT('Ctrl Pts',(19.1570400488094,54.2066320514269,7.80498221922621));
#141155=CARTESIAN_POINT('Ctrl Pts',(13.1384950320294,53.920374658222,15.9773139798558));
#141156=CARTESIAN_POINT('Ctrl Pts',(3.9598791163751,53.6341172650172,20.3027967189925));
#141157=CARTESIAN_POINT('Ctrl Pts',(-6.17253433052216,53.3478598718123,
19.743267167862));
#141158=CARTESIAN_POINT('Ctrl Pts',(-14.8190904332414,53.0616024786074,
14.4320083013198));
#141159=CARTESIAN_POINT('Ctrl Pts',(-19.8996011664157,52.7753450854025,
5.64787509142778));
#141160=CARTESIAN_POINT('Ctrl Pts',(-20.1911112347184,52.4890876921976,
-4.49555015415728));
#141161=CARTESIAN_POINT('Ctrl Pts',(-15.6236266067991,52.2028302989928,
-13.5570508640439));
#141162=CARTESIAN_POINT('Ctrl Pts',(-7.2962456379218,51.916572905788,-19.3560381235406));
#141163=CARTESIAN_POINT('Ctrl Pts',(2.78698400443237,51.6303155125832,-20.4969257830247));
#141164=CARTESIAN_POINT('Ctrl Pts',(12.1995248170417,51.3440581193784,-16.7051778811109));
#141165=CARTESIAN_POINT('Ctrl Pts',(18.6762122809916,51.0578007261735,-8.89327824277698));
#141166=CARTESIAN_POINT('Ctrl Pts',(20.6584183955247,50.7715433329684,1.05881198872463));
#141167=CARTESIAN_POINT('Ctrl Pts',(17.669117138786,50.4852859397637,10.7560970606126));
#141168=CARTESIAN_POINT('Ctrl Pts',(10.4276935468266,50.1990285465587,17.864896641799));
#141169=CARTESIAN_POINT('Ctrl Pts',(0.676815944152253,49.9127711533539,
20.6744588059563));
#141170=CARTESIAN_POINT('Ctrl Pts',(-9.23693921253987,49.6265137601491,
18.5086541616323));
#141171=CARTESIAN_POINT('Ctrl Pts',(-16.927799008184,49.3402563669442,11.8886898671268));
#141172=CARTESIAN_POINT('Ctrl Pts',(-20.5449363090833,49.0539989737394,
2.4076788707647));
#141173=CARTESIAN_POINT('Ctrl Pts',(-19.2178768855657,48.7677415805344,
-7.65274680644568));
#141174=CARTESIAN_POINT('Ctrl Pts',(-13.2659813019117,48.4814841873296,
-15.8715174366262));
#141175=CARTESIAN_POINT('Ctrl Pts',(-4.12158998975137,48.1952267941247,
-20.2707627281059));
#141176=CARTESIAN_POINT('Ctrl Pts',(6.01467355368128,47.9089694009199,-19.7917919272407));
#141177=CARTESIAN_POINT('Ctrl Pts',(14.7034889797369,47.622712007715,-14.5498707023067));
#141178=CARTESIAN_POINT('Ctrl Pts',(19.8538684063473,47.3364546145102,-5.80648214872466));
#141179=CARTESIAN_POINT('Ctrl Pts',(20.2263585302269,47.0501972213053,4.33425267413485));
#141180=CARTESIAN_POINT('Ctrl Pts',(15.7313185551722,46.7639398281004,13.4319373938779));
#141181=CARTESIAN_POINT('Ctrl Pts',(7.45049250045153,46.4776824348956,19.2971885811954));
#141182=CARTESIAN_POINT('Ctrl Pts',(-2.62331554081368,46.1914250416906,
20.5185170324391));
#141183=CARTESIAN_POINT('Ctrl Pts',(-12.0658153149562,45.9051676484858,
16.8020066189368));
#141184=CARTESIAN_POINT('Ctrl Pts',(-18.6046426792862,45.6189102552809,
9.04204603026122));
#141185=CARTESIAN_POINT('Ctrl Pts',(-20.6662104277552,45.3326528620763,
-0.893908380702582));
#141186=CARTESIAN_POINT('Ctrl Pts',(-17.7543964802563,45.0463954688714,
-10.6147412243158));
#141187=CARTESIAN_POINT('Ctrl Pts',(-10.5699370573576,44.7601380756664,
-17.7811067214846));
#141188=CARTESIAN_POINT('Ctrl Pts',(-0.84179253687644,44.4738806824615,
-20.6683988485367));
#141189=CARTESIAN_POINT('Ctrl Pts',(9.08893172648174,44.1876232892566,-18.5817826300031));
#141190=CARTESIAN_POINT('Ctrl Pts',(16.8323789928121,43.9013658960517,-12.023408130795));
#141191=CARTESIAN_POINT('Ctrl Pts',(20.5250668867329,43.615108502847,-2.57156662998747));
#141192=CARTESIAN_POINT('Ctrl Pts',(19.2783396750253,43.3288511096421,7.49912961694042));
#141193=CARTESIAN_POINT('Ctrl Pts',(13.3922257695861,43.0425937164372,15.765139218344));
#141194=CARTESIAN_POINT('Ctrl Pts',(4.28323504579928,42.7563363232324,20.23722370237));
#141195=CARTESIAN_POINT('Ctrl Pts',(-5.85652824515769,42.4700789300275,
19.8391633531002));
#141196=CARTESIAN_POINT('Ctrl Pts',(-14.586901533134,42.1838215368227,14.6667525137634));
#141197=CARTESIAN_POINT('Ctrl Pts',(-19.8068959183427,41.8975641436178,
5.96474640846269));
#141198=CARTESIAN_POINT('Ctrl Pts',(-20.2603050624619,41.6113067504129,
-4.17269270535336));
#141199=CARTESIAN_POINT('Ctrl Pts',(-15.8380147790261,41.3250493572081,
-13.3059615773035));
#141200=CARTESIAN_POINT('Ctrl Pts',(-7.60426166945711,41.0387919640032,
-19.2371133515337));
#141201=CARTESIAN_POINT('Ctrl Pts',(2.45947840992641,40.7525345707984,-20.5387996627956));
#141202=CARTESIAN_POINT('Ctrl Pts',(11.9313380887713,40.4662771775936,-16.8977660372228));
#141203=CARTESIAN_POINT('Ctrl Pts',(18.5318876807269,40.1800197843886,-9.19023746300115));
#141204=CARTESIAN_POINT('Ctrl Pts',(20.6726863519516,39.8937623911836,0.728947618830711));
#141205=CARTESIAN_POINT('Ctrl Pts',(17.8385448778458,39.6075049979789,10.4727094048572));
#141206=CARTESIAN_POINT('Ctrl Pts',(10.7115073796243,39.321247604774,17.6961842015056));
#141207=CARTESIAN_POINT('Ctrl Pts',(1.00671548744389,39.0349902115692,20.6610224714042));
#141208=CARTESIAN_POINT('Ctrl Pts',(-8.9403453199108,38.7487328183642,18.6537275417211));
#141209=CARTESIAN_POINT('Ctrl Pts',(-16.7358868668444,38.4624754251595,
12.1573605857223));
#141210=CARTESIAN_POINT('Ctrl Pts',(-20.503890143557,38.1762180319544,2.73529059324405));
#141211=CARTESIAN_POINT('Ctrl Pts',(-19.33757455641,37.8899606387497,-7.34503477854738));
#141212=CARTESIAN_POINT('Ctrl Pts',(-13.517617236764,37.6037032455448,-15.6577568599128));
#141213=CARTESIAN_POINT('Ctrl Pts',(-4.44460728508951,37.3174458523401,
-20.2023956934235));
#141214=CARTESIAN_POINT('Ctrl Pts',(5.69800990880737,37.0311884591351,-19.8852711464579));
#141215=CARTESIAN_POINT('Ctrl Pts',(14.4693850002776,36.7449310659304,-14.7827001502411));
#141216=CARTESIAN_POINT('Ctrl Pts',(19.7586618398003,36.4586736727254,-6.12263074106941));
#141217=CARTESIAN_POINT('Ctrl Pts',(20.292961171718,36.1724162795205,4.01086694177077));
#141218=CARTESIAN_POINT('Ctrl Pts',(15.9437021585503,35.8861588863157,13.1791382953564));
#141219=CARTESIAN_POINT('Ctrl Pts',(7.75754661872747,35.5999014931108,19.1758127572141));
#141220=CARTESIAN_POINT('Ctrl Pts',(-2.29548487265202,35.3136440999058,
20.557774262586));
#141221=CARTESIAN_POINT('Ctrl Pts',(-11.7961004194361,35.027386706701,16.9924488512601));
#141222=CARTESIAN_POINT('Ctrl Pts',(-18.4579532968679,34.7411293134963,
9.33784417795784));
#141223=CARTESIAN_POINT('Ctrl Pts',(-20.6778436048429,34.4548719202914,
-0.56394170749053));
#141224=CARTESIAN_POINT('Ctrl Pts',(-17.9215609578856,34.1686145270866,
-10.3300079903957));
#141225=CARTESIAN_POINT('Ctrl Pts',(-10.8523877070055,33.8823571338816,
-17.6101396228364));
#141226=CARTESIAN_POINT('Ctrl Pts',(-1.17158973036585,33.5960997406767,
-20.6523200049055));
#141227=CARTESIAN_POINT('Ctrl Pts',(8.79122016887741,33.3098423474718,-18.7245044680255));
#141228=CARTESIAN_POINT('Ctrl Pts',(16.6382676249548,33.023584954267,-12.2904985789158));
#141229=CARTESIAN_POINT('Ctrl Pts',(20.4815292364763,32.7373275610622,-2.89892025733971));
#141230=CARTESIAN_POINT('Ctrl Pts',(19.3953348503728,32.4510701678573,7.1906316322661));
#141231=CARTESIAN_POINT('Ctrl Pts',(13.6426354765354,32.1648127746525,15.5490549864594));
#141232=CARTESIAN_POINT('Ctrl Pts',(4.60467641235715,31.8785553814475,20.1669751329149));
#141233=CARTESIAN_POINT('Ctrl Pts',(-2.15601166901366,31.687717119311,20.0075054986211));
#141234=CARTESIAN_POINT('Ctrl Pts',(-5.31650959330506,31.5922979882427,
19.1291158399072));
#141235=CARTESIAN_POINT('Ctrl Pts',(19.4916112617573,54.7221509165299,-2.12668666176709));
#141236=CARTESIAN_POINT('Ctrl Pts',(19.8429547143851,54.6267317854616,1.0934633119458));
#141237=CARTESIAN_POINT('Ctrl Pts',(18.9188025464289,54.435893523325,7.70806260044675));
#141238=CARTESIAN_POINT('Ctrl Pts',(12.9750998048337,54.1496361301202,15.7785484496065));
#141239=CARTESIAN_POINT('Ctrl Pts',(3.91063405100273,53.8633787369153,20.0503401175446));
#141240=CARTESIAN_POINT('Ctrl Pts',(-6.09577171275476,53.5771213437104,
19.4977183968944));
#141241=CARTESIAN_POINT('Ctrl Pts',(-14.6347965386317,53.2908639505056,
14.2525369616721));
#141242=CARTESIAN_POINT('Ctrl Pts',(-19.6521252013387,53.0046065573007,
5.57763254162236));
#141243=CARTESIAN_POINT('Ctrl Pts',(-19.9400098088463,52.7183491640959,
-4.43964030615103));
#141244=CARTESIAN_POINT('Ctrl Pts',(-15.4293275720539,52.432091770891,-13.3884532914578));
#141245=CARTESIAN_POINT('Ctrl Pts',(-7.20550781106948,52.1458343776861,
-19.1153213806834));
#141246=CARTESIAN_POINT('Ctrl Pts',(2.75232441408898,51.8595769844812,-20.2420215047524));
#141247=CARTESIAN_POINT('Ctrl Pts',(12.0478086851997,51.5733195912764,-16.4974282574968));
#141248=CARTESIAN_POINT('Ctrl Pts',(18.4439505479574,51.2870621980715,-8.78267942887381));
#141249=CARTESIAN_POINT('Ctrl Pts',(20.401505487785,51.0008048048667,1.04564439017211));
#141250=CARTESIAN_POINT('Ctrl Pts',(17.4493798771779,50.7145474116618,10.6223317120683));
#141251=CARTESIAN_POINT('Ctrl Pts',(10.298012318395,50.4282900184569,17.6427246297376));
#141252=CARTESIAN_POINT('Ctrl Pts',(0.668398903120931,50.1420326252521,
20.4173464106668));
#141253=CARTESIAN_POINT('Ctrl Pts',(-9.12206648239754,49.8557752320472,
18.2784762244733));
#141254=CARTESIAN_POINT('Ctrl Pts',(-16.7172809522183,49.5695178388423,
11.7408393464271));
#141255=CARTESIAN_POINT('Ctrl Pts',(-20.2894346900898,49.2832604456375,
2.37773641541062));
#141256=CARTESIAN_POINT('Ctrl Pts',(-18.9788788870531,48.9970030524326,
-7.55757546283069));
#141257=CARTESIAN_POINT('Ctrl Pts',(-13.1010024648366,48.7107456592278,
-15.6741355444392));
#141258=CARTESIAN_POINT('Ctrl Pts',(-4.070332935494,48.4244882660229,-20.0186707957866));
#141259=CARTESIAN_POINT('Ctrl Pts',(5.93987367075858,48.1382308728181,-19.5456565873916));
#141260=CARTESIAN_POINT('Ctrl Pts',(14.5206329619597,47.8519734796132,-14.368925117269));
#141261=CARTESIAN_POINT('Ctrl Pts',(19.606961068963,47.5657160864083,-5.73427138265408));
#141262=CARTESIAN_POINT('Ctrl Pts',(19.9748188187978,47.2794586932035,4.28035089713567));
#141263=CARTESIAN_POINT('Ctrl Pts',(15.5356802091074,46.9932012999986,13.2648946881484));
#141264=CARTESIAN_POINT('Ctrl Pts',(7.35783643827567,46.7069439067937,19.0572042439321));
#141265=CARTESIAN_POINT('Ctrl Pts',(-2.59069137699606,46.4206865135889,
20.2633439697462));
#141266=CARTESIAN_POINT('Ctrl Pts',(-11.915762021975,46.134429120384,16.5930529464284));
#141267=CARTESIAN_POINT('Ctrl Pts',(-18.3732710043605,45.8481717271792,
8.92959703724159));
#141268=CARTESIAN_POINT('Ctrl Pts',(-20.4092006155558,45.5619143339743,
-0.882791527622558));
#141269=CARTESIAN_POINT('Ctrl Pts',(-17.5335986653375,45.2756569407694,
-10.4827338271133));
#141270=CARTESIAN_POINT('Ctrl Pts',(-10.4384868552237,44.9893995475646,
-17.559976731777));
#141271=CARTESIAN_POINT('Ctrl Pts',(-0.831323808583485,44.7031421543597,
-20.4113618206262));
#141272=CARTESIAN_POINT('Ctrl Pts',(8.97589965201017,44.4168847611548,-18.350695247981));
#141273=CARTESIAN_POINT('Ctrl Pts',(16.6230476023797,44.13062736795,-11.8738822234453));
#141274=CARTESIAN_POINT('Ctrl Pts',(20.2698123685242,43.8443699747451,-2.53958602769265));
#141275=CARTESIAN_POINT('Ctrl Pts',(19.0385897471557,43.5581125815403,7.40586869224184));
#141276=CARTESIAN_POINT('Ctrl Pts',(13.2256769268747,43.2718551883354,15.569080270625));
#141277=CARTESIAN_POINT('Ctrl Pts',(4.22996773592773,42.9855977951305,19.9855488691264));
#141278=CARTESIAN_POINT('Ctrl Pts',(-5.78369509417002,42.6993404019257,
19.5924388911872));
#141279=CARTESIAN_POINT('Ctrl Pts',(-14.4054954240311,42.4130830087208,
14.4843533592442));
#141280=CARTESIAN_POINT('Ctrl Pts',(-19.5605727417728,42.126825615516,5.89056743115988));
#141281=CARTESIAN_POINT('Ctrl Pts',(-20.0083431840418,41.8405682223111,
-4.12080012580584));
#141282=CARTESIAN_POINT('Ctrl Pts',(-15.6410495338402,41.5543108291062,
-13.140485536204));
#141283=CARTESIAN_POINT('Ctrl Pts',(-7.50969329803673,41.2680534359013,
-18.9978761238368));
#141284=CARTESIAN_POINT('Ctrl Pts',(2.42889176287495,40.9817960426965,-20.2833743605813));
#141285=CARTESIAN_POINT('Ctrl Pts',(11.7829571859348,40.6955386494916,-16.6876214782579));
#141286=CARTESIAN_POINT('Ctrl Pts',(18.3014208039293,40.4092812562868,-9.07594552676596));
#141287=CARTESIAN_POINT('Ctrl Pts',(20.4155960036494,40.1230238630819,0.719882256253895));
#141288=CARTESIAN_POINT('Ctrl Pts',(17.6167005738301,39.8367664698771,10.3424683484829));
#141289=CARTESIAN_POINT('Ctrl Pts',(10.578296575951,39.5505090766722,17.4761103280605));
#141290=CARTESIAN_POINT('Ctrl Pts',(0.994195738873623,39.2642516834673,
20.4040771778391));
#141291=CARTESIAN_POINT('Ctrl Pts',(-8.82916110063272,38.9779942902625,
18.4217454360012));
#141292=CARTESIAN_POINT('Ctrl Pts',(-16.5277554750095,38.6917368970576,
12.0061688144023));
#141293=CARTESIAN_POINT('Ctrl Pts',(-20.2488989842305,38.4054795038528,
2.70127388156862));
#141294=CARTESIAN_POINT('Ctrl Pts',(-19.0970879698103,38.1192221106478,
-7.25369021320675));
#141295=CARTESIAN_POINT('Ctrl Pts',(-13.3495089963898,37.832964717443,-15.4630333442186));
#141296=CARTESIAN_POINT('Ctrl Pts',(-4.38933311268913,37.5467073242381,
-19.9511539894729));
#141297=CARTESIAN_POINT('Ctrl Pts',(5.62714812935582,37.2604499310333,-19.6379732771709));
#141298=CARTESIAN_POINT('Ctrl Pts',(14.2894403531082,36.9741925378284,-14.598859044082));
#141299=CARTESIAN_POINT('Ctrl Pts',(19.512938515618,36.6879351446235,-6.04648827697771));
#141300=CARTESIAN_POINT('Ctrl Pts',(20.0405931700484,36.4016777514187,3.96098686433946));
#141301=CARTESIAN_POINT('Ctrl Pts',(15.7454225689498,36.1154203582138,13.0152394597937));
#141302=CARTESIAN_POINT('Ctrl Pts',(7.66107194303644,35.829162965009,18.937337874762));
#141303=CARTESIAN_POINT('Ctrl Pts',(-2.26693765382205,35.5429055718041,
20.3021129942798));
#141304=CARTESIAN_POINT('Ctrl Pts',(-11.6494014308144,35.2566481785992,
16.781126781882));
#141305=CARTESIAN_POINT('Ctrl Pts',(-18.2284057518238,34.9703907853944,
9.22171659580266));
#141306=CARTESIAN_POINT('Ctrl Pts',(-20.4206893856,34.6841333921895,-0.556928447910499));
#141307=CARTESIAN_POINT('Ctrl Pts',(-17.6986837170356,34.3978759989846,
-10.2015415005054));
#141308=CARTESIAN_POINT('Ctrl Pts',(-10.7174259373256,34.1116186057798,
-17.3911360221588));
#141309=CARTESIAN_POINT('Ctrl Pts',(-1.15701746684761,33.8253612125749,
-20.3954825342843));
#141310=CARTESIAN_POINT('Ctrl Pts',(8.6818863213883,33.5391038193701,-18.4916429665119));
#141311=CARTESIAN_POINT('Ctrl Pts',(16.4313585810362,33.2528464261652,-12.1376494739461));
#141312=CARTESIAN_POINT('Ctrl Pts',(20.2267995627571,32.9665890329603,-2.8628717936124));
#141313=CARTESIAN_POINT('Ctrl Pts',(19.1541630647916,32.6803316397554,7.101213614408));
#141314=CARTESIAN_POINT('Ctrl Pts',(13.4729057438463,32.3940742465506,15.3556705141589));
#141315=CARTESIAN_POINT('Ctrl Pts',(4.54755400228875,32.1078168533457,19.9162012301402));
#141316=CARTESIAN_POINT('Ctrl Pts',(-2.12943310431676,31.9169785912092,
19.7586443984892));
#141317=CARTESIAN_POINT('Ctrl Pts',(-5.25039790755787,31.8215594601409,
18.8912420859273));
#141318=CARTESIAN_POINT('Ctrl Pts',(19.4891569929248,54.7244434698974,-2.1264188819145));
#141319=CARTESIAN_POINT('Ctrl Pts',(19.8404559422262,54.6290243388291,1.09332320776234));
#141320=CARTESIAN_POINT('Ctrl Pts',(18.9164202351586,54.4381860766925,7.70709343019511));
#141321=CARTESIAN_POINT('Ctrl Pts',(12.9734658962871,54.1519286834877,15.7765608474946));
#141322=CARTESIAN_POINT('Ctrl Pts',(3.91014161352722,53.8656712902828,20.0478156190887));
#141323=CARTESIAN_POINT('Ctrl Pts',(-6.09500410711914,53.5794138970779,
19.4952629748948));
#141324=CARTESIAN_POINT('Ctrl Pts',(-14.6329536490035,53.2931565038731,
14.250742296303));
#141325=CARTESIAN_POINT('Ctrl Pts',(-19.6496505079137,53.0068991106682,
5.57693013492155));
#141326=CARTESIAN_POINT('Ctrl Pts',(-19.9374988617836,52.7206417174634,
-4.43908122263271));
#141327=CARTESIAN_POINT('Ctrl Pts',(-15.4273846337018,52.4343843242585,
-13.3867673608494));
#141328=CARTESIAN_POINT('Ctrl Pts',(-7.20460045708284,52.1481269310536,
-19.1129142776718));
#141329=CARTESIAN_POINT('Ctrl Pts',(2.75197782746062,51.8618695378487,-20.2394725301833));
#141330=CARTESIAN_POINT('Ctrl Pts',(12.0462915644812,51.5756121446439,-16.4953508168554));
#141331=CARTESIAN_POINT('Ctrl Pts',(18.4416279927814,51.289354751439,-8.78157347033156));
#141332=CARTESIAN_POINT('Ctrl Pts',(20.3989364274587,51.0030973582342,1.0455127177103));
#141333=CARTESIAN_POINT('Ctrl Pts',(17.4471825633646,50.7168399650293,10.6209940943791));
#141334=CARTESIAN_POINT('Ctrl Pts',(10.2967155408141,50.4305825718244,17.6405029690713));
#141335=CARTESIAN_POINT('Ctrl Pts',(0.668314734963058,50.1443251786196,
20.4147753555185));
#141336=CARTESIAN_POINT('Ctrl Pts',(-9.12091778583661,49.8580677854147,
18.2761745066984));
#141337=CARTESIAN_POINT('Ctrl Pts',(-16.7151758279943,49.5718103922098,
11.7393608807856));
#141338=CARTESIAN_POINT('Ctrl Pts',(-20.2868797422733,49.285552999005,2.37743699886982));
#141339=CARTESIAN_POINT('Ctrl Pts',(-18.976488971025,48.9992956058001,-7.55662377486285));
#141340=CARTESIAN_POINT('Ctrl Pts',(-13.099352720615,48.7130382125953,-15.6721617783377));
#141341=CARTESIAN_POINT('Ctrl Pts',(-4.06982037866806,48.4267808193904,
-20.0161499439244));
#141342=CARTESIAN_POINT('Ctrl Pts',(5.93912569194617,48.1405234261856,-19.5431952998601));
#141343=CARTESIAN_POINT('Ctrl Pts',(14.5188044507151,47.8542660329807,-14.3671157098405));
#141344=CARTESIAN_POINT('Ctrl Pts',(19.6044920616628,47.5680086397758,-5.73354929431732));
#141345=CARTESIAN_POINT('Ctrl Pts',(19.9723034889967,47.281751246571,4.27981189379005));
#141346=CARTESIAN_POINT('Ctrl Pts',(15.5337238780006,46.9954938533661,13.2632243057925));
#141347=CARTESIAN_POINT('Ctrl Pts',(7.35690990244912,46.7092364601612,19.0548044647804));
#141348=CARTESIAN_POINT('Ctrl Pts',(-2.59036514408827,46.4229790669564,
20.2607923074049));
#141349=CARTESIAN_POINT('Ctrl Pts',(-11.9142615292001,46.1367216737515,
16.5909634656204));
#141350=CARTESIAN_POINT('Ctrl Pts',(-18.3709573495274,45.8504642805467,
8.92847257740328));
#141351=CARTESIAN_POINT('Ctrl Pts',(-20.4066305862109,45.5642068873418,
-0.882680362066682));
#141352=CARTESIAN_POINT('Ctrl Pts',(-17.5313907462748,45.2779494941369,
-10.4814137884671));
#141353=CARTESIAN_POINT('Ctrl Pts',(-10.437172388379,44.9916921009321,-17.5577654910554));
#141354=CARTESIAN_POINT('Ctrl Pts',(-0.831219124102038,44.7054347077272,
-20.4087915191314));
#141355=CARTESIAN_POINT('Ctrl Pts',(8.97476936151339,44.4191773145224,-18.3483844360009));
#141356=CARTESIAN_POINT('Ctrl Pts',(16.6209543444934,44.1329199213175,-11.8723870043857));
#141357=CARTESIAN_POINT('Ctrl Pts',(20.2672598916495,43.8466625281126,-2.53926623022787));
#141358=CARTESIAN_POINT('Ctrl Pts',(19.0361923120353,43.5604051349078,7.40493610795193));
#141359=CARTESIAN_POINT('Ctrl Pts',(13.2240114830169,43.2741477417029,15.5671197336142));
#141360=CARTESIAN_POINT('Ctrl Pts',(4.22943507708361,42.987890348498,19.9830321881434));
#141361=CARTESIAN_POINT('Ctrl Pts',(-5.78296678215064,42.7016329552932,
19.5899717125928));
#141362=CARTESIAN_POINT('Ctrl Pts',(-14.4036814114852,42.4153755620883,
14.4825294165099));
#141363=CARTESIAN_POINT('Ctrl Pts',(-19.5581095759244,42.1291181688835,
5.88982566123751));
#141364=CARTESIAN_POINT('Ctrl Pts',(-20.0058236326838,41.8428607756786,
-4.12028121389707));
#141365=CARTESIAN_POINT('Ctrl Pts',(-15.6390799340972,41.5566033824737,
-13.1388308200752));
#141366=CARTESIAN_POINT('Ctrl Pts',(-7.50874763962948,41.2703459892688,
-18.9954838155809));
#141367=CARTESIAN_POINT('Ctrl Pts',(2.42858590458957,40.984088596064,-20.2808201759122));
#141368=CARTESIAN_POINT('Ctrl Pts',(11.7814734166139,40.6978312028591,-16.685520088904));
#141369=CARTESIAN_POINT('Ctrl Pts',(18.2991161968354,40.4115738096543,-9.07480263798868));
#141370=CARTESIAN_POINT('Ctrl Pts',(20.413025168965,40.1253164164494,0.71979160505406));
#141371=CARTESIAN_POINT('Ctrl Pts',(17.6144821901566,39.8390590232446,10.3411659727723));
#141372=CARTESIAN_POINT('Ctrl Pts',(10.5769645035621,39.5528016300397,17.4739096482189));
#141373=CARTESIAN_POINT('Ctrl Pts',(0.994070544738266,39.2665442368348,
20.4015077936632));
#141374=CARTESIAN_POINT('Ctrl Pts',(-8.82804928819338,38.98028684363,18.4194256770235));
#141375=CARTESIAN_POINT('Ctrl Pts',(-16.5256742167881,38.6940294504251,
12.0046569371488));
#141376=CARTESIAN_POINT('Ctrl Pts',(-20.2463491408741,38.4077720572203,
2.70093372355491));
#141377=CARTESIAN_POINT('Ctrl Pts',(-19.0946831682996,38.1215146640153,
-7.25277679199759));
#141378=CARTESIAN_POINT('Ctrl Pts',(-13.3478279589727,37.8352572708105,
-15.4610861611707));
#141379=CARTESIAN_POINT('Ctrl Pts',(-4.38878038575677,37.5489998776056,
-19.9486416396669));
#141380=CARTESIAN_POINT('Ctrl Pts',(5.62643953052426,37.2627424844008,-19.6355003646561));
#141381=CARTESIAN_POINT('Ctrl Pts',(14.2876409547905,36.9764850911959,-14.5970206822172));
#141382=CARTESIAN_POINT('Ctrl Pts',(19.5104813481329,36.690227697991,-6.04572687271288));
#141383=CARTESIAN_POINT('Ctrl Pts',(20.0380695575666,36.4039703047862,3.9604880769133));
#141384=CARTESIAN_POINT('Ctrl Pts',(15.7434398261144,36.1177129115813,13.0136005152982));
#141385=CARTESIAN_POINT('Ctrl Pts',(7.66010722209662,35.8314555183765,18.9349531897545));
#141386=CARTESIAN_POINT('Ctrl Pts',(-2.26665218927312,35.5451981251716,
20.2995564500129));
#141387=CARTESIAN_POINT('Ctrl Pts',(-11.6479344801856,35.2589407319667,
16.7790136177391));
#141388=CARTESIAN_POINT('Ctrl Pts',(-18.2261103378014,34.9726833387619,
9.2205553510574));
#141389=CARTESIAN_POINT('Ctrl Pts',(-20.4181179122233,34.686425945557,-0.556858317191475));
#141390=CARTESIAN_POINT('Ctrl Pts',(-17.6964550042702,34.4001685523521,
-10.2002568699848));
#141391=CARTESIAN_POINT('Ctrl Pts',(-10.7160763557452,34.1139111591473,
-17.3889460447585));
#141392=CARTESIAN_POINT('Ctrl Pts',(-1.15687174811203,33.8276537659424,
-20.3929142283091));
#141393=CARTESIAN_POINT('Ctrl Pts',(8.68079301217168,33.5413963727376,-18.4893144138117));
#141394=CARTESIAN_POINT('Ctrl Pts',(16.4292895459668,33.2551389795327,-12.1361210237995));
#141395=CARTESIAN_POINT('Ctrl Pts',(20.2242523341868,32.9688815863278,-2.86251131862187));
#141396=CARTESIAN_POINT('Ctrl Pts',(19.1517514114745,32.6826241931229,7.10031945815812));
#141397=CARTESIAN_POINT('Ctrl Pts',(13.4712084919399,32.3963667999181,15.3537367211865));
#141398=CARTESIAN_POINT('Ctrl Pts',(4.5469827934743,32.1101094067132,19.9136935582208));
#141399=CARTESIAN_POINT('Ctrl Pts',(-2.12916732578234,31.9192711445767,
19.7561558540843));
#141400=CARTESIAN_POINT('Ctrl Pts',(-5.24973680839221,31.8238520135084,
18.8888634120437));
#141401=CARTESIAN_POINT('Ctrl Pts',(19.4867027240924,54.7267360232649,-2.12615110206191));
#141402=CARTESIAN_POINT('Ctrl Pts',(19.8379571700673,54.6313168921966,1.09318310357887));
#141403=CARTESIAN_POINT('Ctrl Pts',(18.9140379238883,54.44047863006,7.70612425994348));
#141404=CARTESIAN_POINT('Ctrl Pts',(12.9718319877405,54.1542212368552,15.7745732453828));
#141405=CARTESIAN_POINT('Ctrl Pts',(3.90964917605172,53.8679638436503,20.0452911206329));
#141406=CARTESIAN_POINT('Ctrl Pts',(-6.09423650148351,53.5817064504454,
19.4928075528951));
#141407=CARTESIAN_POINT('Ctrl Pts',(-14.6311107593753,53.2954490572406,
14.248947630934));
#141408=CARTESIAN_POINT('Ctrl Pts',(-19.6471758144887,53.0091916640357,
5.57622772822074));
#141409=CARTESIAN_POINT('Ctrl Pts',(-19.9349879147208,52.7229342708309,
-4.4385221391144));
#141410=CARTESIAN_POINT('Ctrl Pts',(-15.4254416953498,52.436676877626,-13.3850814302411));
#141411=CARTESIAN_POINT('Ctrl Pts',(-7.2036931030962,52.1504194844211,-19.1105071746602));
#141412=CARTESIAN_POINT('Ctrl Pts',(2.75163124083226,51.8641620912162,-20.2369235556142));
#141413=CARTESIAN_POINT('Ctrl Pts',(12.0447744437628,51.5779046980115,-16.4932733762141));
#141414=CARTESIAN_POINT('Ctrl Pts',(18.4393054376054,51.2916473048065,-8.78046751178931));
#141415=CARTESIAN_POINT('Ctrl Pts',(20.3963673671325,51.0053899116017,1.04538104524849));
#141416=CARTESIAN_POINT('Ctrl Pts',(17.4449852495513,50.7191325183968,10.6196564766899));
#141417=CARTESIAN_POINT('Ctrl Pts',(10.2954187632331,50.4328751251919,17.638281308405));
#141418=CARTESIAN_POINT('Ctrl Pts',(0.668230566805185,50.1466177319871,
20.4122043003701));
#141419=CARTESIAN_POINT('Ctrl Pts',(-9.11976908927569,49.8603603387822,
18.2738727889235));
#141420=CARTESIAN_POINT('Ctrl Pts',(-16.7130707037703,49.5741029455773,
11.7378824151441));
#141421=CARTESIAN_POINT('Ctrl Pts',(-20.2843247944569,49.2878455523725,
2.37713758232903));
#141422=CARTESIAN_POINT('Ctrl Pts',(-18.9740990549969,49.0015881591676,
-7.55567208689501));
#141423=CARTESIAN_POINT('Ctrl Pts',(-13.0977029763934,48.7153307659628,
-15.6701880122362));
#141424=CARTESIAN_POINT('Ctrl Pts',(-4.06930782184213,48.429073372758,-20.0136290920622));
#141425=CARTESIAN_POINT('Ctrl Pts',(5.93837771313375,48.1428159795531,-19.5407340123286));
#141426=CARTESIAN_POINT('Ctrl Pts',(14.5169759394705,47.8565585863482,-14.3653063024121));
#141427=CARTESIAN_POINT('Ctrl Pts',(19.6020230543625,47.5703011931433,-5.73282720598057));
#141428=CARTESIAN_POINT('Ctrl Pts',(19.9697881591957,47.2840437999385,4.27927289044443));
#141429=CARTESIAN_POINT('Ctrl Pts',(15.5317675468937,46.9977864067336,13.2615539234367));
#141430=CARTESIAN_POINT('Ctrl Pts',(7.35598336662257,46.7115290135287,19.0524046856288));
#141431=CARTESIAN_POINT('Ctrl Pts',(-2.59003891118047,46.4252716203239,
20.2582406450635));
#141432=CARTESIAN_POINT('Ctrl Pts',(-11.9127610364253,46.139014227119,16.5888739848123));
#141433=CARTESIAN_POINT('Ctrl Pts',(-18.3686436946943,45.8527568339142,
8.92734811756499));
#141434=CARTESIAN_POINT('Ctrl Pts',(-20.404060556866,45.5664994407093,-0.882569196510804));
#141435=CARTESIAN_POINT('Ctrl Pts',(-17.5291828272122,45.2802420475044,
-10.4800937498209));
#141436=CARTESIAN_POINT('Ctrl Pts',(-10.4358579215344,44.9939846542997,
-17.5555542503337));
#141437=CARTESIAN_POINT('Ctrl Pts',(-0.83111443962059,44.7077272610947,
-20.4062212176367));
#141438=CARTESIAN_POINT('Ctrl Pts',(8.9736390710166,44.4214698678898,-18.3460736240208));
#141439=CARTESIAN_POINT('Ctrl Pts',(16.6188610866072,44.135212474685,-11.870891785326));
#141440=CARTESIAN_POINT('Ctrl Pts',(20.2647074147747,43.8489550814801,-2.53894643276308));
#141441=CARTESIAN_POINT('Ctrl Pts',(19.0337948769148,43.5626976882753,7.40400352366201));
#141442=CARTESIAN_POINT('Ctrl Pts',(13.222346039159,43.2764402950704,15.5651591966033));
#141443=CARTESIAN_POINT('Ctrl Pts',(4.22890241823948,42.9901829018655,19.9805155071603));
#141444=CARTESIAN_POINT('Ctrl Pts',(-5.78223847013127,42.7039255086607,
19.5875045339983));
#141445=CARTESIAN_POINT('Ctrl Pts',(-14.4018673989393,42.4176681154558,
14.4807054737756));
#141446=CARTESIAN_POINT('Ctrl Pts',(-19.555646410076,42.131410722251,5.88908389131514));
#141447=CARTESIAN_POINT('Ctrl Pts',(-20.0033040813258,41.8451533290461,
-4.11976230198829));
#141448=CARTESIAN_POINT('Ctrl Pts',(-15.6371103343542,41.5588959358412,
-13.1371761039464));
#141449=CARTESIAN_POINT('Ctrl Pts',(-7.50780198122223,41.2726385426363,
-18.993091507325));
#141450=CARTESIAN_POINT('Ctrl Pts',(2.42828004630419,40.9863811494315,-20.2782659912431));
#141451=CARTESIAN_POINT('Ctrl Pts',(11.7799896472929,40.7001237562266,-16.6834186995501));
#141452=CARTESIAN_POINT('Ctrl Pts',(18.2968115897414,40.4138663630218,-9.07365974921141));
#141453=CARTESIAN_POINT('Ctrl Pts',(20.4104543342806,40.1276089698169,0.719700953854232));
#141454=CARTESIAN_POINT('Ctrl Pts',(17.612263806483,39.8413515766121,10.3398635970617));
#141455=CARTESIAN_POINT('Ctrl Pts',(10.5756324311732,39.5550941834072,17.4717089683773));
#141456=CARTESIAN_POINT('Ctrl Pts',(0.993945350602907,39.2688367902023,
20.3989384094874));
#141457=CARTESIAN_POINT('Ctrl Pts',(-8.82693747575403,38.9825793969975,
18.4171059180458));
#141458=CARTESIAN_POINT('Ctrl Pts',(-16.5235929585668,38.6963220037926,
12.0031450598952));
#141459=CARTESIAN_POINT('Ctrl Pts',(-20.2437992975177,38.4100646105878,
2.70059356554118));
#141460=CARTESIAN_POINT('Ctrl Pts',(-19.092278366789,38.1238072173828,-7.25186337078843));
#141461=CARTESIAN_POINT('Ctrl Pts',(-13.3461469215555,37.837549824178,-15.4591389781227));
#141462=CARTESIAN_POINT('Ctrl Pts',(-4.3882276588244,37.5512924309731,-19.9461292898609));
#141463=CARTESIAN_POINT('Ctrl Pts',(5.6257309316927,37.2650350377683,-19.6330274521414));
#141464=CARTESIAN_POINT('Ctrl Pts',(14.2858415564729,36.9787776445634,-14.5951823203523));
#141465=CARTESIAN_POINT('Ctrl Pts',(19.5080241806478,36.6925202513585,-6.04496546844805));
#141466=CARTESIAN_POINT('Ctrl Pts',(20.0355459450848,36.4062628581537,3.95998928948713));
#141467=CARTESIAN_POINT('Ctrl Pts',(15.7414570832789,36.1200054649488,13.0119615708027));
#141468=CARTESIAN_POINT('Ctrl Pts',(7.6591425011568,35.833748071744,18.932568504747));
#141469=CARTESIAN_POINT('Ctrl Pts',(-2.2663667247242,35.5474906785391,20.296999905746));
#141470=CARTESIAN_POINT('Ctrl Pts',(-11.6464675295567,35.2612332853342,
16.7769004535961));
#141471=CARTESIAN_POINT('Ctrl Pts',(-18.223814923779,34.9749758921294,9.21939410631215));
#141472=CARTESIAN_POINT('Ctrl Pts',(-20.4155464388465,34.6887184989245,
-0.556788186472455));
#141473=CARTESIAN_POINT('Ctrl Pts',(-17.6942262915047,34.4024611057196,
-10.1989722394641));
#141474=CARTESIAN_POINT('Ctrl Pts',(-10.7147267741649,34.1162037125148,
-17.3867560673581));
#141475=CARTESIAN_POINT('Ctrl Pts',(-1.15672602937646,33.8299463193099,
-20.3903459223338));
#141476=CARTESIAN_POINT('Ctrl Pts',(8.67969970295505,33.5436889261051,-18.4869858611114));
#141477=CARTESIAN_POINT('Ctrl Pts',(16.4272205108975,33.2574315329002,-12.134592573653));
#141478=CARTESIAN_POINT('Ctrl Pts',(20.2217051056165,32.9711741396953,-2.86215084363134));
#141479=CARTESIAN_POINT('Ctrl Pts',(19.1493397581574,32.6849167464904,7.09942530190823));
#141480=CARTESIAN_POINT('Ctrl Pts',(13.4695112400335,32.3986593532856,15.3518029282142));
#141481=CARTESIAN_POINT('Ctrl Pts',(4.54641158465985,32.1124019600807,19.9111858863013));
#141482=CARTESIAN_POINT('Ctrl Pts',(-2.12890154724792,31.9215636979442,
19.7536673096795));
#141483=CARTESIAN_POINT('Ctrl Pts',(-5.24907570922655,31.8261445668759,
18.8864847381601));
#141484=CARTESIAN_POINT('Ctrl Pts',(19.4842484552599,54.7290285766324,-2.12588332220932));
#141485=CARTESIAN_POINT('Ctrl Pts',(19.8354583979083,54.6336094455641,1.09304299939541));
#141486=CARTESIAN_POINT('Ctrl Pts',(18.911655612618,54.4427711834275,7.70515508969184));
#141487=CARTESIAN_POINT('Ctrl Pts',(12.9701980791939,54.1565137902227,15.7725856432709));
#141488=CARTESIAN_POINT('Ctrl Pts',(3.90915673857621,53.8702563970178,20.042766622177));
#141489=CARTESIAN_POINT('Ctrl Pts',(-6.09346889584789,53.5839990038129,
19.4903521308955));
#141490=CARTESIAN_POINT('Ctrl Pts',(-14.6292678697472,53.2977416106081,
14.2471529655649));
#141491=CARTESIAN_POINT('Ctrl Pts',(-19.6447011210637,53.0114842174032,
5.57552532151993));
#141492=CARTESIAN_POINT('Ctrl Pts',(-19.932476967658,52.7252268241984,-4.43796305559608));
#141493=CARTESIAN_POINT('Ctrl Pts',(-15.4234987569977,52.4389694309935,
-13.3833954996328));
#141494=CARTESIAN_POINT('Ctrl Pts',(-7.20278574910955,52.1527120377887,
-19.1081000716486));
#141495=CARTESIAN_POINT('Ctrl Pts',(2.7512846542039,51.8664546445838,-20.2343745810451));
#141496=CARTESIAN_POINT('Ctrl Pts',(12.0432573230443,51.5801972513789,-16.4911959355728));
#141497=CARTESIAN_POINT('Ctrl Pts',(18.4369828824295,51.293939858174,-8.77936155324705));
#141498=CARTESIAN_POINT('Ctrl Pts',(20.3937983068062,51.0076824649692,1.04524937278667));
#141499=CARTESIAN_POINT('Ctrl Pts',(17.442787935738,50.7214250717643,10.6183188590008));
#141500=CARTESIAN_POINT('Ctrl Pts',(10.2941219856521,50.4351676785594,17.6360596477387));
#141501=CARTESIAN_POINT('Ctrl Pts',(0.668146398647312,50.1489102853546,
20.4096332452217));
#141502=CARTESIAN_POINT('Ctrl Pts',(-9.11862039271476,49.8626528921497,
18.2715710711487));
#141503=CARTESIAN_POINT('Ctrl Pts',(-16.7109655795463,49.5763954989448,
11.7364039495027));
#141504=CARTESIAN_POINT('Ctrl Pts',(-20.2817698466404,49.29013810574,2.37683816578823));
#141505=CARTESIAN_POINT('Ctrl Pts',(-18.9717091389687,49.0038807125351,
-7.55472039892717));
#141506=CARTESIAN_POINT('Ctrl Pts',(-13.0960532321718,48.7176233193303,
-15.6682142461347));
#141507=CARTESIAN_POINT('Ctrl Pts',(-4.06879526501619,48.4313659261255,
-20.0111082402));
#141508=CARTESIAN_POINT('Ctrl Pts',(5.93762973432133,48.1451085329206,-19.5382727247972));
#141509=CARTESIAN_POINT('Ctrl Pts',(14.5151474282259,47.8588511397157,-14.3634968949836));
#141510=CARTESIAN_POINT('Ctrl Pts',(19.5995540470623,47.5725937465108,-5.73210511764381));
#141511=CARTESIAN_POINT('Ctrl Pts',(19.9672728293946,47.286336353306,4.27873388709882));
#141512=CARTESIAN_POINT('Ctrl Pts',(15.5298112157868,47.0000789601011,13.2598835410808));
#141513=CARTESIAN_POINT('Ctrl Pts',(7.35505683079602,46.7138215668962,19.0500049064771));
#141514=CARTESIAN_POINT('Ctrl Pts',(-2.58971267827268,46.4275641736914,
20.2556889827221));
#141515=CARTESIAN_POINT('Ctrl Pts',(-11.9112605436505,46.1413067804865,
16.5867845040042));
#141516=CARTESIAN_POINT('Ctrl Pts',(-18.3663300398612,45.8550493872817,
8.92622365772668));
#141517=CARTESIAN_POINT('Ctrl Pts',(-20.401490527521,45.5687919940768,-0.882458030954929));
#141518=CARTESIAN_POINT('Ctrl Pts',(-17.5269749081496,45.2825346008719,
-10.4787737111747));
#141519=CARTESIAN_POINT('Ctrl Pts',(-10.4345434546898,44.9962772076671,
-17.5533430096121));
#141520=CARTESIAN_POINT('Ctrl Pts',(-0.831009755139143,44.7100198144622,
-20.4036509161419));
#141521=CARTESIAN_POINT('Ctrl Pts',(8.97250878051982,44.4237624212574,-18.3437628120407));
#141522=CARTESIAN_POINT('Ctrl Pts',(16.616767828721,44.1375050280525,-11.8693965662664));
#141523=CARTESIAN_POINT('Ctrl Pts',(20.2621549379,43.8512476348476,-2.5386266352983));
#141524=CARTESIAN_POINT('Ctrl Pts',(19.0313974417944,43.5649902416428,7.40307093937211));
#141525=CARTESIAN_POINT('Ctrl Pts',(13.2206805953012,43.2787328484379,15.5631986595924));
#141526=CARTESIAN_POINT('Ctrl Pts',(4.22836975939536,42.992475455233,19.9779988261773));
#141527=CARTESIAN_POINT('Ctrl Pts',(-5.7815101581119,42.7062180620282,19.5850373554038));
#141528=CARTESIAN_POINT('Ctrl Pts',(-14.4000533863935,42.4199606688233,
14.4788815310413));
#141529=CARTESIAN_POINT('Ctrl Pts',(-19.5531832442276,42.1337032756185,
5.88834212139276));
#141530=CARTESIAN_POINT('Ctrl Pts',(-20.0007845299679,41.8474458824136,
-4.11924339007953));
#141531=CARTESIAN_POINT('Ctrl Pts',(-15.6351407346112,41.5611884892087,
-13.1355213878175));
#141532=CARTESIAN_POINT('Ctrl Pts',(-7.50685632281498,41.2749310960039,
-18.990699199069));
#141533=CARTESIAN_POINT('Ctrl Pts',(2.42797418801882,40.988673702799,-20.275711806574));
#141534=CARTESIAN_POINT('Ctrl Pts',(11.778505877972,40.7024163095941,-16.6813173101961));
#141535=CARTESIAN_POINT('Ctrl Pts',(18.2945069826475,40.4161589163894,-9.07251686043413));
#141536=CARTESIAN_POINT('Ctrl Pts',(20.4078834995962,40.1299015231844,0.719610302654397));
#141537=CARTESIAN_POINT('Ctrl Pts',(17.6100454228095,39.8436441299796,10.3385612213511));
#141538=CARTESIAN_POINT('Ctrl Pts',(10.5743003587843,39.5573867367747,17.4695082885356));
#141539=CARTESIAN_POINT('Ctrl Pts',(0.993820156467551,39.2711293435698,
20.3963690253115));
#141540=CARTESIAN_POINT('Ctrl Pts',(-8.82582566331469,38.984871950365,18.4147861590682));
#141541=CARTESIAN_POINT('Ctrl Pts',(-16.5215117003454,38.6986145571601,
12.0016331826417));
#141542=CARTESIAN_POINT('Ctrl Pts',(-20.2412494541613,38.4123571639553,
2.70025340752747));
#141543=CARTESIAN_POINT('Ctrl Pts',(-19.0898735652784,38.1260997707503,
-7.25094994957927));
#141544=CARTESIAN_POINT('Ctrl Pts',(-13.3444658841383,37.8398423775456,
-15.4571917950747));
#141545=CARTESIAN_POINT('Ctrl Pts',(-4.38767493189203,37.5535849843406,
-19.9436169400549));
#141546=CARTESIAN_POINT('Ctrl Pts',(5.62502233286113,37.2673275911359,-19.6305545396266));
#141547=CARTESIAN_POINT('Ctrl Pts',(14.2840421581553,36.9810701979309,-14.5933439584875));
#141548=CARTESIAN_POINT('Ctrl Pts',(19.5055670131628,36.694812804726,-6.04420406418323));
#141549=CARTESIAN_POINT('Ctrl Pts',(20.033022332603,36.4085554115212,3.95949050206097));
#141550=CARTESIAN_POINT('Ctrl Pts',(15.7394743404435,36.1222980183163,13.0103226263072));
#141551=CARTESIAN_POINT('Ctrl Pts',(7.65817778021698,35.8360406251115,18.9301838197395));
#141552=CARTESIAN_POINT('Ctrl Pts',(-2.26608126017527,35.5497832319066,
20.2944433614791));
#141553=CARTESIAN_POINT('Ctrl Pts',(-11.6450005789278,35.2635258387017,
16.7747872894531));
#141554=CARTESIAN_POINT('Ctrl Pts',(-18.2215195097566,34.9772684454969,
9.2182328615669));
#141555=CARTESIAN_POINT('Ctrl Pts',(-20.4129749654698,34.691011052292,-0.556718055753438));
#141556=CARTESIAN_POINT('Ctrl Pts',(-17.6919975787392,34.4047536590871,
-10.1976876089435));
#141557=CARTESIAN_POINT('Ctrl Pts',(-10.7133771925845,34.1184962658823,
-17.3845660899578));
#141558=CARTESIAN_POINT('Ctrl Pts',(-1.15658031064088,33.8322388726774,
-20.3877776163586));
#141559=CARTESIAN_POINT('Ctrl Pts',(8.67860639373843,33.5459814794727,-18.4846573084111));
#141560=CARTESIAN_POINT('Ctrl Pts',(16.4251514758282,33.2597240862677,-12.1330641235064));
#141561=CARTESIAN_POINT('Ctrl Pts',(20.2191578770462,32.9734666930628,-2.86179036864081));
#141562=CARTESIAN_POINT('Ctrl Pts',(19.1469281048403,32.6872092998579,7.09853114565834));
#141563=CARTESIAN_POINT('Ctrl Pts',(13.4678139881271,32.4009519066531,15.3498691352418));
#141564=CARTESIAN_POINT('Ctrl Pts',(4.5458403758454,32.1146945134482,19.9086782143819));
#141565=CARTESIAN_POINT('Ctrl Pts',(-2.12863576871351,31.9238562513117,
19.7511787652746));
#141566=CARTESIAN_POINT('Ctrl Pts',(-5.24841461006088,31.8284371202434,
18.8841060642764));
#141567=CARTESIAN_POINT('Ctrl Pts',(-19.9990474320523,48.3152683441526,
-4.08900488525871E-7));
#141568=CARTESIAN_POINT('Ctrl Pts',(-19.9995699168416,48.3340840242901,
0.651344301751299));
#141569=CARTESIAN_POINT('Ctrl Pts',(-19.9685060068548,48.3528913295465,
1.30258148611107));
#141570=CARTESIAN_POINT('Ctrl Pts',(-19.8933668661396,48.3753531077675,
2.07661242470709));
#141571=CARTESIAN_POINT('Ctrl Pts',(-19.8799433172334,48.3790065909229,
2.20239268478144));
#141572=CARTESIAN_POINT('Ctrl Pts',(-19.8280489038326,48.3919682921532,
2.64812489376514));
#141573=CARTESIAN_POINT('Ctrl Pts',(-19.7829679467159,48.4012766244316,
2.96729666855411));
#141574=CARTESIAN_POINT('Ctrl Pts',(-19.5370033543335,48.4445351278992,
4.4445090851548));
#141575=CARTESIAN_POINT('Ctrl Pts',(-19.2395869683829,48.4784874979726,
5.58655414246046));
#141576=CARTESIAN_POINT('Ctrl Pts',(-18.4886355488573,48.5431353157597,
7.69578168819319));
#141577=CARTESIAN_POINT('Ctrl Pts',(-18.0528175738849,48.5738307119481,
8.66922766667982));
#141578=CARTESIAN_POINT('Ctrl Pts',(-17.2382854675505,48.6228935684017,
10.1603717990377));
#141579=CARTESIAN_POINT('Ctrl Pts',(-16.9069151088895,48.6412618745768,
10.7041139898811));
#141580=CARTESIAN_POINT('Ctrl Pts',(-16.3903789866433,48.6678671268601,
11.4667835265736));
#141581=CARTESIAN_POINT('Ctrl Pts',(-16.2253700946275,48.6761046876725,
11.6994641309234));
#141582=CARTESIAN_POINT('Ctrl Pts',(-15.9710538998493,48.6884292461363,
12.0420514271317));
#141583=CARTESIAN_POINT('Ctrl Pts',(-15.8854999512376,48.6925160157545,
12.1547412153635));
#141584=CARTESIAN_POINT('Ctrl Pts',(-15.0752668669847,48.7306793334818,
13.1982879424615));
#141585=CARTESIAN_POINT('Ctrl Pts',(-14.2675545477838,48.764758212151,14.0647788459053));
#141586=CARTESIAN_POINT('Ctrl Pts',(-12.6018759138841,48.829469254855,15.5641475572742));
#141587=CARTESIAN_POINT('Ctrl Pts',(-11.7572590701059,48.8601013656681,
16.2117900773626));
#141588=CARTESIAN_POINT('Ctrl Pts',(-10.333284873185,48.9091084588795,17.1352117090997));
#141589=CARTESIAN_POINT('Ctrl Pts',(-9.78299252266267,48.9274842683116,
17.4561032893305));
#141590=CARTESIAN_POINT('Ctrl Pts',(-8.96423995542905,48.9541442404287,
17.8822614370812));
#141591=CARTESIAN_POINT('Ctrl Pts',(-8.70695171826448,48.9624290076455,
18.0091727393908));
#141592=CARTESIAN_POINT('Ctrl Pts',(-8.32249180155164,48.9746828268965,
18.1884751724868));
#141593=CARTESIAN_POINT('Ctrl Pts',(-8.19736447442655,48.9786516492817,
18.2452437485919));
#141594=CARTESIAN_POINT('Ctrl Pts',(-6.98812319136003,49.0168286686246,
18.778588433025));
#141595=CARTESIAN_POINT('Ctrl Pts',(-5.86117045929777,49.0510391850562,
19.158237363193));
#141596=CARTESIAN_POINT('Ctrl Pts',(-3.6804938837157,49.1158160163791,19.6849947536028));
#141597=CARTESIAN_POINT('Ctrl Pts',(-2.63176088416459,49.1463822764039,
19.8525689314528));
#141598=CARTESIAN_POINT('Ctrl Pts',(-0.941947543526431,49.1953324036771,
19.9876382465908));
#141599=CARTESIAN_POINT('Ctrl Pts',(-0.304954840094316,49.2137170787278,
20.0082537071724));
#141600=CARTESIAN_POINT('Ctrl Pts',(0.619783541581291,49.2404299872009,
19.9937469563544));
#141601=CARTESIAN_POINT('Ctrl Pts',(0.907993513574837,49.2487588152765,
19.9829432336179));
#141602=CARTESIAN_POINT('Ctrl Pts',(1.32887911964084,49.2609379688383,19.9578941732911));
#141603=CARTESIAN_POINT('Ctrl Pts',(1.46184825934849,49.2647880633447,19.9486238403343));
#141604=CARTESIAN_POINT('Ctrl Pts',(2.77959047703587,49.3029741766392,19.8432262473492));
#141605=CARTESIAN_POINT('Ctrl Pts',(3.95592378774674,49.3373125039606,19.6405714475262));
#141606=CARTESIAN_POINT('Ctrl Pts',(6.12672313629921,49.4021532122379,19.065769230732));
#141607=CARTESIAN_POINT('Ctrl Pts',(7.12682392107528,49.4326555369026,18.715089034068));
#141608=CARTESIAN_POINT('Ctrl Pts',(8.67582923831204,49.4815497316784,18.0311832147335));
#141609=CARTESIAN_POINT('Ctrl Pts',(9.24624475310138,49.4999423915416,17.7462908643374));
#141610=CARTESIAN_POINT('Ctrl Pts',(10.0544958257915,49.526710452957,17.2928421346974));
#141611=CARTESIAN_POINT('Ctrl Pts',(10.304282699692,49.5350864394882,17.1454205266479));
#141612=CARTESIAN_POINT('Ctrl Pts',(10.6604499191333,49.5471937201791,16.9244570735691));
#141613=CARTESIAN_POINT('Ctrl Pts',(10.7695371162601,49.5509247820629,16.8552833017844));
#141614=CARTESIAN_POINT('Ctrl Pts',(11.8793725920737,49.5891273720924,16.1360288805901));
#141615=CARTESIAN_POINT('Ctrl Pts',(12.8215609325252,49.6236011974999,15.3954409375345));
#141616=CARTESIAN_POINT('Ctrl Pts',(14.4590680644874,49.6885096246715,13.8553464680126));
#141617=CARTESIAN_POINT('Ctrl Pts',(15.1703775434985,49.7189441686598,13.0729149376504));
#141618=CARTESIAN_POINT('Ctrl Pts',(16.206654357018,49.7677828184642,11.7362176780779));
#141619=CARTESIAN_POINT('Ctrl Pts',(16.5732056891764,49.7861876949433,11.213993469528));
#141620=CARTESIAN_POINT('Ctrl Pts',(17.0695586565321,49.8130102894412,10.4291237172771));
#141621=CARTESIAN_POINT('Ctrl Pts',(17.2199061688431,49.8214285833826,10.1793749211041));
#141622=CARTESIAN_POINT('Ctrl Pts',(17.4266733328559,49.8334559169096,9.81796851153154));
#141623=CARTESIAN_POINT('Ctrl Pts',(17.4876802477314,49.8370647234533,9.70893839585957));
#141624=CARTESIAN_POINT('Ctrl Pts',(18.1216525648955,49.8752227390448,8.55003304059721));
#141625=CARTESIAN_POINT('Ctrl Pts',(18.5995780770564,49.9097742246906,7.4480763399508));
#141626=CARTESIAN_POINT('Ctrl Pts',(19.3542247291349,49.9789524287659,5.17419507232045));
#141627=CARTESIAN_POINT('Ctrl Pts',(19.6305081410923,50.0135791483152,4.00212584872082));
#141628=CARTESIAN_POINT('Ctrl Pts',(19.8855099230895,50.0655382223924,2.22098845774646));
#141629=CARTESIAN_POINT('Ctrl Pts',(19.94392730535,50.0828719232156,1.62305613614182));
#141630=CARTESIAN_POINT('Ctrl Pts',(19.9909467485501,50.1090330328937,0.718566889457847));
#141631=CARTESIAN_POINT('Ctrl Pts',(19.9997423752383,50.1178618970169,0.412966633476598));
#141632=CARTESIAN_POINT('Ctrl Pts',(20.0015742341476,50.1277204479519,0.0715419804064372));
#141633=CARTESIAN_POINT('Ctrl Pts',(20.0016681544146,50.1287532386013,0.03577178235405));
#141634=CARTESIAN_POINT('Ctrl Pts',(20.0016642009912,50.1297859799128,1.35238544669105E-6));
#141635=CARTESIAN_POINT('Ctrl Pts',(19.6083400919114,51.0302882097345,3.3946996548683E-6));
#141636=CARTESIAN_POINT('Ctrl Pts',(19.6095199987208,50.9913606401147,1.32492961685094));
#141637=CARTESIAN_POINT('Ctrl Pts',(19.4730031760567,50.9517439107951,2.66961059857614));
#141638=CARTESIAN_POINT('Ctrl Pts',(19.0531041925406,50.891450312339,4.67301443142071));
#141639=CARTESIAN_POINT('Ctrl Pts',(18.8774621687958,50.8712076949188,5.33847902503477));
#141640=CARTESIAN_POINT('Ctrl Pts',(18.6525607958097,50.8495461164063,6.03874099385605));
#141641=CARTESIAN_POINT('Ctrl Pts',(18.6308342054096,50.8474746055156,6.10563704024123));
#141642=CARTESIAN_POINT('Ctrl Pts',(18.6087358322288,50.845401601531,6.17246412587134));
#141643=CARTESIAN_POINT('Ctrl Pts',(18.5984705640224,50.844444565415,6.20329485075889));
#141644=CARTESIAN_POINT('Ctrl Pts',(18.5978551289405,50.8443872964861,6.20513936959646));
#141645=CARTESIAN_POINT('Ctrl Pts',(18.5956106632341,50.8441783516778,6.21186938139113));
#141646=CARTESIAN_POINT('Ctrl Pts',(18.582129416897,50.842924682836,6.25224462073256));
#141647=CARTESIAN_POINT('Ctrl Pts',(18.5443202908188,50.8394422695801,6.36427700883945));
#141648=CARTESIAN_POINT('Ctrl Pts',(18.457474123658,50.8316416650432,6.61449361208071));
#141649=CARTESIAN_POINT('Ctrl Pts',(17.9627262985633,50.7892955386837,7.96454313626513));
#141650=CARTESIAN_POINT('Ctrl Pts',(17.3625676790138,50.749178227182,9.19336129967989));
#141651=CARTESIAN_POINT('Ctrl Pts',(15.4691048331016,50.6421988990085,12.2911385415673));
#141652=CARTESIAN_POINT('Ctrl Pts',(13.8164065740878,50.5708795724457,14.1177627538175));
#141653=CARTESIAN_POINT('Ctrl Pts',(10.9314099317521,50.4639009209403,16.3235116887483));
#141654=CARTESIAN_POINT('Ctrl Pts',(9.90170135609982,50.4282414268283,16.9690708161103));
#141655=CARTESIAN_POINT('Ctrl Pts',(7.73883175004475,50.3569225513852,18.0560329143806));
#141656=CARTESIAN_POINT('Ctrl Pts',(5.47404675808888,50.285603788723,18.9414721806085));
#141657=CARTESIAN_POINT('Ctrl Pts',(3.08606005480145,50.2142852516252,19.4006335616823));
#141658=CARTESIAN_POINT('Ctrl Pts',(0.676787054751063,50.1429668273104,
19.6350399071299));
#141659=CARTESIAN_POINT('Ctrl Pts',(-0.538542448342732,50.1073076715447,
19.6383426402601));
#141660=CARTESIAN_POINT('Ctrl Pts',(-4.15540197609286,50.0003303734236,
19.3116117135356));
#141661=CARTESIAN_POINT('Ctrl Pts',(-6.5276992518094,49.9290124002444,18.6481087839358));
#141662=CARTESIAN_POINT('Ctrl Pts',(-10.8665049900005,49.7863769050282,
16.5013733266411));
#141663=CARTESIAN_POINT('Ctrl Pts',(-12.832685369618,49.7150593829911,15.0174834159312));
#141664=CARTESIAN_POINT('Ctrl Pts',(-15.2863233187264,49.6080834382941,
12.340057629032));
#141665=CARTESIAN_POINT('Ctrl Pts',(-16.0210509692238,49.5724248464549,
11.3719345685325));
#141666=CARTESIAN_POINT('Ctrl Pts',(-17.2961694420119,49.5011077755628,
9.31440635840479));
#141667=CARTESIAN_POINT('Ctrl Pts',(-18.3794332697448,49.4297908174571,
7.13733934024621));
#141668=CARTESIAN_POINT('Ctrl Pts',(-19.049077999015,49.358474084924,4.79959237176522));
#141669=CARTESIAN_POINT('Ctrl Pts',(-19.4969582987446,49.2871574651772,
2.42070426783597));
#141670=CARTESIAN_POINT('Ctrl Pts',(-19.6085152909714,49.2514992116968,
1.21051375167173));
#141671=CARTESIAN_POINT('Ctrl Pts',(-19.6072005635456,49.2159006001476,
1.68230572473917E-6));
#141672=CARTESIAN_POINT('Ctrl Pts',(19.8820073419918,53.8215236295683,-2.16928191597627));
#141673=CARTESIAN_POINT('Ctrl Pts',(20.2403878243907,53.7261044985,1.11536418271914));
#141674=CARTESIAN_POINT('Ctrl Pts',(19.2977258802156,53.5352662363634,7.86244684752797));
#141675=CARTESIAN_POINT('Ctrl Pts',(13.2349771439221,53.2490088431585,16.0945758521135));
#141676=CARTESIAN_POINT('Ctrl Pts',(3.98895985880251,52.9627514499537,20.4519269392271));
#141677=CARTESIAN_POINT('Ctrl Pts',(-6.21786348531803,52.6764940567489,
19.8882367921738));
#141678=CARTESIAN_POINT('Ctrl Pts',(-14.9279158242243,52.390236663544,14.537999998728));
#141679=CARTESIAN_POINT('Ctrl Pts',(-20.0457362013207,52.1039792703391,
5.6893465415147));
#141680=CARTESIAN_POINT('Ctrl Pts',(-20.3393868288738,51.8177218771343,
-4.52856154177887));
#141681=CARTESIAN_POINT('Ctrl Pts',(-15.7383604625087,51.5314644839294,
-13.6566096580849));
#141682=CARTESIAN_POINT('Ctrl Pts',(-7.34982640794939,51.2452070907245,
-19.4981807755369));
#141683=CARTESIAN_POINT('Ctrl Pts',(2.80745052150752,50.9589496975197,-20.6474474953185));
#141684=CARTESIAN_POINT('Ctrl Pts',(12.2891133774627,50.6726923043148,-16.8278540596182));
#141685=CARTESIAN_POINT('Ctrl Pts',(18.8133631048273,50.3864349111099,-8.9585870824807));
#141686=CARTESIAN_POINT('Ctrl Pts',(20.8101257715278,50.1001775179051,1.06658752634126));
#141687=CARTESIAN_POINT('Ctrl Pts',(17.7988722497292,49.8139201247002,10.8350856287217));
#141688=CARTESIAN_POINT('Ctrl Pts',(10.5042704652777,49.5276627314954,17.996089490411));
#141689=CARTESIAN_POINT('Ctrl Pts',(0.681786216601785,49.2414053382905,
20.8262839711121));
#141690=CARTESIAN_POINT('Ctrl Pts',(-9.30477169484315,48.9551479450856,
18.6445745080389));
#141691=CARTESIAN_POINT('Ctrl Pts',(-17.0521101681401,48.6688905518807,
11.9759957719165));
#141692=CARTESIAN_POINT('Ctrl Pts',(-20.6958103158987,48.3826331586759,
2.42535992678891));
#141693=CARTESIAN_POINT('Ctrl Pts',(-19.359005485092,48.096375765471,-7.70894559734738));
#141694=CARTESIAN_POINT('Ctrl Pts',(-13.3634014994422,47.8101183722662,
-15.9880716761342));
#141695=CARTESIAN_POINT('Ctrl Pts',(-4.15185734064264,47.5238609790613,
-20.4196233110616));
#141696=CARTESIAN_POINT('Ctrl Pts',(6.05884297261691,47.2376035858564,-19.9371351351614));
#141697=CARTESIAN_POINT('Ctrl Pts',(14.8114656735256,46.9513461926516,-14.6567192833422));
#141698=CARTESIAN_POINT('Ctrl Pts',(19.9996674797779,46.6650887994467,-5.84912269109503));
#141699=CARTESIAN_POINT('Ctrl Pts',(20.3748930259847,46.3788314062419,4.36608173690889));
#141700=CARTESIAN_POINT('Ctrl Pts',(15.846843228865,46.092574013037,13.5305763082882));
#141701=CARTESIAN_POINT('Ctrl Pts',(7.50520601425818,45.8063166198321,19.4388996149015));
#141702=CARTESIAN_POINT('Ctrl Pts',(-2.64258014795915,45.5200592266273,
20.6691970263969));
#141703=CARTESIAN_POINT('Ctrl Pts',(-12.1544219611321,45.2338018334223,
16.9253940085714));
#141704=CARTESIAN_POINT('Ctrl Pts',(-18.7412679257434,44.9475444402176,
9.10844729303518));
#141705=CARTESIAN_POINT('Ctrl Pts',(-20.8179750244582,44.6612870470127,
-0.900472895535283));
#141706=CARTESIAN_POINT('Ctrl Pts',(-17.8847778499299,44.3750296538078,
-10.6926917477872));
#141707=CARTESIAN_POINT('Ctrl Pts',(-10.6475585564851,44.088772260603,-17.911684240762));
#141708=CARTESIAN_POINT('Ctrl Pts',(-0.847974333259163,43.8025148673981,
-20.8201795161492));
#141709=CARTESIAN_POINT('Ctrl Pts',(9.15567729953944,43.5162574741932,-18.7182400011657));
#141710=CARTESIAN_POINT('Ctrl Pts',(16.9559894253259,43.2300000809884,-12.1117033551346));
#141711=CARTESIAN_POINT('Ctrl Pts',(20.675794980268,42.9437426877835,-2.59045121329603));
#141712=CARTESIAN_POINT('Ctrl Pts',(19.4199122897102,42.6574852945787,7.55420030277892));
#141713=CARTESIAN_POINT('Ctrl Pts',(13.4905730572992,42.3712279013738,15.8809122578087));
#141714=CARTESIAN_POINT('Ctrl Pts',(4.31468945499457,42.0849705081689,20.3858379877183));
#141715=CARTESIAN_POINT('Ctrl Pts',(-5.89953630656856,41.7987131149641,
19.9848544383497));
#141716=CARTESIAN_POINT('Ctrl Pts',(-14.694022054144,41.5124557217592,14.7744594292609));
#141717=CARTESIAN_POINT('Ctrl Pts',(-19.9523500441243,41.2261983285544,
6.00854918189717));
#141718=CARTESIAN_POINT('Ctrl Pts',(-20.4090888483251,40.9399409353495,
-4.2033353346737));
#141719=CARTESIAN_POINT('Ctrl Pts',(-15.9543229882123,40.6536835421446,
-13.4036753744017));
#141720=CARTESIAN_POINT('Ctrl Pts',(-7.66010440412409,40.3674261489397,
-19.3783832161628));
#141721=CARTESIAN_POINT('Ctrl Pts',(2.47753986102242,40.0811687557349,-20.689628604487));
#141722=CARTESIAN_POINT('Ctrl Pts',(12.0189571865978,39.79491136253,-17.0218566467124));
#141723=CARTESIAN_POINT('Ctrl Pts',(18.6679786428237,39.5086539693252,-9.25772698591362));
#141724=CARTESIAN_POINT('Ctrl Pts',(20.8244985053192,39.2223965761203,0.734300726105919));
#141725=CARTESIAN_POINT('Ctrl Pts',(17.9695442005614,38.9361391829154,10.5496169019898));
#141726=CARTESIAN_POINT('Ctrl Pts',(10.7901685160372,38.6498817897106,17.826138082887));
#141727=CARTESIAN_POINT('Ctrl Pts',(1.0141084137082,38.3636243965057,20.8127489697766));
#141728=CARTESIAN_POINT('Ctrl Pts',(-9.00599973228715,38.0773670033008,
18.7907132482834));
#141729=CARTESIAN_POINT('Ctrl Pts',(-16.8587886988013,37.791109610096,12.2466395046924));
#141730=CARTESIAN_POINT('Ctrl Pts',(-20.6544627233068,37.5048522168911,
2.7553775015497));
#141731=CARTESIAN_POINT('Ctrl Pts',(-19.4795821690523,37.2185948236863,
-7.39897385194979));
#141732=CARTESIAN_POINT('Ctrl Pts',(-13.6168853504141,36.9323374304814,
-15.7727413251526));
#141733=CARTESIAN_POINT('Ctrl Pts',(-4.4772467494069,36.6460800372765,-20.350754215498));
#141734=CARTESIAN_POINT('Ctrl Pts',(5.7398538738734,36.3598226440717,-20.0313008292699));
#141735=CARTESIAN_POINT('Ctrl Pts',(14.5756425245657,36.0735652508668,-14.8912585402116));
#141736=CARTESIAN_POINT('Ctrl Pts',(19.9037617554853,35.787307857662,-6.16759295510372));
#141737=CARTESIAN_POINT('Ctrl Pts',(20.4419847669778,35.501050464457,4.04032118490587));
#141738=CARTESIAN_POINT('Ctrl Pts',(16.0607865033243,35.2147930712523,13.2759207533496));
#141739=CARTESIAN_POINT('Ctrl Pts',(7.81451500109755,34.9285356780473,19.3166324508578));
#141740=CARTESIAN_POINT('Ctrl Pts',(-2.31234198478224,34.6422782848425,
20.7087425529307));
#141741=CARTESIAN_POINT('Ctrl Pts',(-11.8827264528868,34.3560208916376,
17.1172347613255));
#141742=CARTESIAN_POINT('Ctrl Pts',(-18.5935011774842,34.0697634984328,
9.40641769319403));
#141743=CARTESIAN_POINT('Ctrl Pts',(-20.8296939022803,33.7835061052279,
-0.568083127679823));
#141744=CARTESIAN_POINT('Ctrl Pts',(-18.0531693781759,33.497248712023,-10.4058674403145));
#141745=CARTESIAN_POINT('Ctrl Pts',(-10.9320844894886,33.2109913188182,
-17.7394618327569));
#141746=CARTESIAN_POINT('Ctrl Pts',(-1.18019128610306,32.9247339256133,
-20.8039821846793));
#141747=CARTESIAN_POINT('Ctrl Pts',(8.85577519662159,32.6384765324085,-18.862010751489));
#141748=CARTESIAN_POINT('Ctrl Pts',(16.7604610793326,32.3522191392036,-12.3807535807123));
#141749=CARTESIAN_POINT('Ctrl Pts',(20.6319206722204,32.0659617459987,-2.92021204689576));
#141750=CARTESIAN_POINT('Ctrl Pts',(19.5378004207754,31.7797043527939,7.2434433110621));
#141751=CARTESIAN_POINT('Ctrl Pts',(13.742753594828,31.493446959589,15.6632281312447));
#141752=CARTESIAN_POINT('Ctrl Pts',(4.63863665004277,31.2071895663841,20.3151013929792));
#141753=CARTESIAN_POINT('Ctrl Pts',(-2.17208339325231,31.0163513042476,
20.1543888588714));
#141754=CARTESIAN_POINT('Ctrl Pts',(-5.35555774966924,30.9209321731793,
19.2696134151144));
#141755=CARTESIAN_POINT('Ctrl Pts',(19.8820176228154,54.1584473498706,-2.16928303769424));
#141756=CARTESIAN_POINT('Ctrl Pts',(20.2404262598145,54.0630282188023,1.1156211049014));
#141757=CARTESIAN_POINT('Ctrl Pts',(19.2977535506368,53.8721899566657,7.86230445901497));
#141758=CARTESIAN_POINT('Ctrl Pts',(13.2350009702681,53.5859325634608,16.0946752359606));
#141759=CARTESIAN_POINT('Ctrl Pts',(3.98896546538414,53.299675170256,20.4519245772961));
#141760=CARTESIAN_POINT('Ctrl Pts',(-6.2178732614557,53.0134177770511,19.8882877439151));
#141761=CARTESIAN_POINT('Ctrl Pts',(-14.9279407216831,52.7271603838462,
14.538014915324));
#141762=CARTESIAN_POINT('Ctrl Pts',(-20.045769179314,52.4409029906414,5.6893605003619));
#141763=CARTESIAN_POINT('Ctrl Pts',(-20.3394204778528,52.1546455974365,
-4.52857131136286));
#141764=CARTESIAN_POINT('Ctrl Pts',(-15.7383864203068,51.8683882042317,
-13.6566310589448));
#141765=CARTESIAN_POINT('Ctrl Pts',(-7.34983856052465,51.5821308110268,
-19.4982135508937));
#141766=CARTESIAN_POINT('Ctrl Pts',(2.80745516537178,51.2958734178219,-20.6474813007613));
#141767=CARTESIAN_POINT('Ctrl Pts',(12.2891336667355,51.0096160246171,-16.8278819933735));
#141768=CARTESIAN_POINT('Ctrl Pts',(18.813394173644,50.7233586314122,-8.95860180283175));
#141769=CARTESIAN_POINT('Ctrl Pts',(20.8101601346521,50.4371012382073,1.06658925090337));
#141770=CARTESIAN_POINT('Ctrl Pts',(17.7989016418153,50.1508438450025,10.8351035393191));
#141771=CARTESIAN_POINT('Ctrl Pts',(10.5042878109101,49.8645864517976,17.9961191984099));
#141772=CARTESIAN_POINT('Ctrl Pts',(0.681787342573301,49.5783290585927,
20.8263183665621));
#141773=CARTESIAN_POINT('Ctrl Pts',(-9.304787060037,49.2920716653879,18.6446052938142));
#141774=CARTESIAN_POINT('Ctrl Pts',(-17.052138326553,49.005814272183,11.9760155492571));
#141775=CARTESIAN_POINT('Ctrl Pts',(-20.6958444912644,48.7195568789782,
2.42536393123954));
#141776=CARTESIAN_POINT('Ctrl Pts',(-19.3590374529448,48.4332994857733,
-7.70895832696733));
#141777=CARTESIAN_POINT('Ctrl Pts',(-13.3634235666623,48.1470420925684,
-15.9880980776619));
#141778=CARTESIAN_POINT('Ctrl Pts',(-4.15186419667449,47.8607846993636,
-20.4196570302645));
#141779=CARTESIAN_POINT('Ctrl Pts',(6.05885297768813,47.5745273061587,-19.937168057735));
#141780=CARTESIAN_POINT('Ctrl Pts',(14.8114901319557,47.2882699129538,-14.6567434862176));
#141781=CARTESIAN_POINT('Ctrl Pts',(19.9997005055748,47.002012519749,-5.84913234986195));
#141782=CARTESIAN_POINT('Ctrl Pts',(20.3749266713983,46.7157551265442,4.36608894669993));
#141783=CARTESIAN_POINT('Ctrl Pts',(15.8468693970314,46.4294977333392,13.5305986515606));
#141784=CARTESIAN_POINT('Ctrl Pts',(7.50521840773482,46.1432403401344,19.438931714694));
#141785=CARTESIAN_POINT('Ctrl Pts',(-2.64258451169749,45.8569829469295,
20.669231157799));
#141786=CARTESIAN_POINT('Ctrl Pts',(-12.1544420319394,45.5707255537247,
16.9254219577677));
#141787=CARTESIAN_POINT('Ctrl Pts',(-18.7412988735234,45.2844681605198,
9.10846233397168));
#141788=CARTESIAN_POINT('Ctrl Pts',(-20.8180094015406,44.998210767315,-0.900474382501672));
#141789=CARTESIAN_POINT('Ctrl Pts',(-17.884807383373,44.7119533741101,-10.6927094048142));
#141790=CARTESIAN_POINT('Ctrl Pts',(-10.6475761389828,44.4256959809052,
-17.9117138186361));
#141791=CARTESIAN_POINT('Ctrl Pts',(-0.847975733533845,44.1394385877004,
-20.820213896872));
#141792=CARTESIAN_POINT('Ctrl Pts',(9.1556924184678,43.8531811944955,-18.7182709109193));
#141793=CARTESIAN_POINT('Ctrl Pts',(16.9560174250447,43.5669238012906,-12.1117233554));
#141794=CARTESIAN_POINT('Ctrl Pts',(20.675829122566,43.2806664080858,-2.59045549095294));
#141795=CARTESIAN_POINT('Ctrl Pts',(19.4199443581474,42.9944090148809,7.55421277716059));
#141796=CARTESIAN_POINT('Ctrl Pts',(13.4905953345159,42.708151621676,15.8809384822339));
#141797=CARTESIAN_POINT('Ctrl Pts',(4.31469657991594,42.4218942284712,20.3858716512054));
#141798=CARTESIAN_POINT('Ctrl Pts',(-5.89954604857493,42.1356368352663,
19.9848874396856));
#141799=CARTESIAN_POINT('Ctrl Pts',(-14.6940463186369,41.8493794420614,
14.7744838265813));
#141800=CARTESIAN_POINT('Ctrl Pts',(-19.9523829917851,41.5631220488566,
6.00855910391842));
#141801=CARTESIAN_POINT('Ctrl Pts',(-20.4091225502067,41.2768646556517,
-4.20334227571408));
#141802=CARTESIAN_POINT('Ctrl Pts',(-15.9543493338619,40.9906072624469,
-13.4036975081228));
#141803=CARTESIAN_POINT('Ctrl Pts',(-7.66011705338707,40.704349869242,-19.3784152160223));
#141804=CARTESIAN_POINT('Ctrl Pts',(2.47754395222695,40.4180924760372,-20.6896627696287));
#141805=CARTESIAN_POINT('Ctrl Pts',(12.0189770337096,40.1318350828323,-17.0218847551989));
#141806=CARTESIAN_POINT('Ctrl Pts',(18.6680094695801,39.8455776896274,-9.25774227335839));
#141807=CARTESIAN_POINT('Ctrl Pts',(20.8245328931734,39.5593202964225,0.734301938669289));
#141808=CARTESIAN_POINT('Ctrl Pts',(17.9695738739819,39.2730629032177,10.5496343227549));
#141809=CARTESIAN_POINT('Ctrl Pts',(10.7901863340269,38.9868055100128,17.8261675194968));
#141810=CARTESIAN_POINT('Ctrl Pts',(1.01411008832762,38.700548116808,20.81278333823));
#141811=CARTESIAN_POINT('Ctrl Pts',(-9.00601460405961,38.4142907236031,
18.7907442777117));
#141812=CARTESIAN_POINT('Ctrl Pts',(-16.8588165379923,38.1280333303983,
12.2466597277837));
#141813=CARTESIAN_POINT('Ctrl Pts',(-20.6544968304152,37.8417759371933,
2.7553820515452));
#141814=CARTESIAN_POINT('Ctrl Pts',(-19.4796143359503,37.5555185439886,
-7.3989860699893));
#141815=CARTESIAN_POINT('Ctrl Pts',(-13.6169078363581,37.2692611507836,
-15.7727673709813));
#141816=CARTESIAN_POINT('Ctrl Pts',(-4.47725414247179,36.9830037575788,
-20.3507878209949));
#141817=CARTESIAN_POINT('Ctrl Pts',(5.73986335161557,36.6967463643739,-20.0313339074146));
#141818=CARTESIAN_POINT('Ctrl Pts',(14.5756665947274,36.4104889711691,-14.8912831301837));
#141819=CARTESIAN_POINT('Ctrl Pts',(19.9037946206193,36.1242315779642,-6.16760314019645));
#141820=CARTESIAN_POINT('Ctrl Pts',(20.4420185277463,35.8379741847594,4.04032785763401));
#141821=CARTESIAN_POINT('Ctrl Pts',(16.0608130156864,35.5517167915545,13.2759426743629));
#141822=CARTESIAN_POINT('Ctrl Pts',(7.81452792345091,35.2654593983496,19.3166643522216));
#141823=CARTESIAN_POINT('Ctrl Pts',(-2.31234583926065,34.9792020051447,
20.7087767427161));
#141824=CARTESIAN_POINT('Ctrl Pts',(-11.8827460032028,34.6929446119399,
17.1172630410929));
#141825=CARTESIAN_POINT('Ctrl Pts',(-18.5935320243277,34.406687218735,9.40643319872613));
#141826=CARTESIAN_POINT('Ctrl Pts',(-20.8297280137594,34.1204298255302,
-0.568084011097526));
#141827=CARTESIAN_POINT('Ctrl Pts',(-18.0531997572233,33.8341724323253,
-10.4058847325838));
#141828=CARTESIAN_POINT('Ctrl Pts',(-10.9321014114827,33.5479150391204,
-17.7394909093833));
#141829=CARTESIAN_POINT('Ctrl Pts',(-1.18019548625403,33.2616576459156,
-20.8040169705569));
#141830=CARTESIAN_POINT('Ctrl Pts',(8.855794304159,32.9754002527107,-18.8620410384411));
#141831=CARTESIAN_POINT('Ctrl Pts',(16.7604798254333,32.6891428595058,-12.3807757386003));
#141832=CARTESIAN_POINT('Ctrl Pts',(20.6319725342291,32.402885466301,-2.92021345574338));
#141833=CARTESIAN_POINT('Ctrl Pts',(19.5377971833691,32.1166280730961,7.24344846195296));
#141834=CARTESIAN_POINT('Ctrl Pts',(13.7428478182589,31.8303706798913,15.6632677139293));
#141835=CARTESIAN_POINT('Ctrl Pts',(4.63849166108246,31.5441132866864,20.3151056757633));
#141836=CARTESIAN_POINT('Ctrl Pts',(-2.1718360667841,31.3532750245498,20.1544683315563));
#141837=CARTESIAN_POINT('Ctrl Pts',(-5.35556051898442,31.2578558934815,
19.2696233792742));
#141838=CARTESIAN_POINT('Ctrl Pts',(19.7370468471544,54.4928874510278,-2.15346559649842));
#141839=CARTESIAN_POINT('Ctrl Pts',(20.0928407902235,54.3974683199595,1.10747422706216));
#141840=CARTESIAN_POINT('Ctrl Pts',(19.1570421204669,54.2066300578229,7.8049830620165));
#141841=CARTESIAN_POINT('Ctrl Pts',(13.1384964528761,53.920372664618,15.9773157082743));
#141842=CARTESIAN_POINT('Ctrl Pts',(3.95987954459863,53.6341152714132,20.3027989142959));
#141843=CARTESIAN_POINT('Ctrl Pts',(-6.17253499803189,53.3478578782083,
19.7432693030965));
#141844=CARTESIAN_POINT('Ctrl Pts',(-14.8190920358179,53.0616004850034,
14.4320098619605));
#141845=CARTESIAN_POINT('Ctrl Pts',(-19.8996033184086,52.7753430917986,
5.64787570224052));
#141846=CARTESIAN_POINT('Ctrl Pts',(-20.1911134182375,52.4890856985937,
-4.49555064033621));
#141847=CARTESIAN_POINT('Ctrl Pts',(-15.623628296378,52.2028283053889,-13.5570523301289));
#141848=CARTESIAN_POINT('Ctrl Pts',(-7.29624642695668,51.916570912184,-19.356040216757));
#141849=CARTESIAN_POINT('Ctrl Pts',(2.78698430582405,51.6303135189791,-20.4969279996126));
#141850=CARTESIAN_POINT('Ctrl Pts',(12.1995261363297,51.3440561257743,-16.7051796876529));
#141851=CARTESIAN_POINT('Ctrl Pts',(18.6762143006851,51.0577987325694,-8.89327920451834));
#141852=CARTESIAN_POINT('Ctrl Pts',(20.6584206295791,50.7715413393645,1.05881210322698));
#141853=CARTESIAN_POINT('Ctrl Pts',(17.6691190495698,50.4852839461597,10.7560982238046));
#141854=CARTESIAN_POINT('Ctrl Pts',(10.4276946745042,50.1990265529548,17.8648985737548));
#141855=CARTESIAN_POINT('Ctrl Pts',(0.676816017344868,49.91276915975,20.6744610417454));
#141856=CARTESIAN_POINT('Ctrl Pts',(-9.23694021144621,49.6265117665451,
18.5086561632057));
#141857=CARTESIAN_POINT('Ctrl Pts',(-16.9278008387997,49.3402543733402,
11.8886911528003));
#141858=CARTESIAN_POINT('Ctrl Pts',(-20.5449385308654,49.0539969801354,
2.40767913113728));
#141859=CARTESIAN_POINT('Ctrl Pts',(-19.2178789638363,48.7677395869305,
-7.65274763403337));
#141860=CARTESIAN_POINT('Ctrl Pts',(-13.265982736529,48.4814821937256,-15.8715191530129));
#141861=CARTESIAN_POINT('Ctrl Pts',(-4.1215904354707,48.1952248005208,-20.2707649202383));
#141862=CARTESIAN_POINT('Ctrl Pts',(6.01467420412352,47.9089674073159,-19.7917940675758));
#141863=CARTESIAN_POINT('Ctrl Pts',(14.70349056981,47.622710014111,-14.5498722757671));
#141864=CARTESIAN_POINT('Ctrl Pts',(19.8538705533956,47.3364526209062,-5.80648277665255));
#141865=CARTESIAN_POINT('Ctrl Pts',(20.2263607175573,47.0501952277013,4.33425314285206));
#141866=CARTESIAN_POINT('Ctrl Pts',(15.7313202563974,46.7639378344964,13.4319388464421));
#141867=CARTESIAN_POINT('Ctrl Pts',(7.45049330616692,46.4776804412916,19.297190668043));
#141868=CARTESIAN_POINT('Ctrl Pts',(-2.62331582450576,46.1914230480867,
20.5185192513642));
#141869=CARTESIAN_POINT('Ctrl Pts',(-12.0658166197845,45.9051656548819,
16.8020084359489));
#141870=CARTESIAN_POINT('Ctrl Pts',(-18.6046446912401,45.618908261677,9.0420470080913));
#141871=CARTESIAN_POINT('Ctrl Pts',(-20.6662126626522,45.3326508684722,
-0.89390847737213));
#141872=CARTESIAN_POINT('Ctrl Pts',(-17.7543984002624,45.0463934752673,
-10.6147423722211));
#141873=CARTESIAN_POINT('Ctrl Pts',(-10.5699382004178,44.7601360820624,
-17.7811086443791));
#141874=CARTESIAN_POINT('Ctrl Pts',(-0.841792627910047,44.4738786888575,
-20.6684010836704));
#141875=CARTESIAN_POINT('Ctrl Pts',(9.08893270938217,44.1876212956527,-18.5817846394847));
#141876=CARTESIAN_POINT('Ctrl Pts',(16.8323808131087,43.9013639024478,-12.0234094310373));
#141877=CARTESIAN_POINT('Ctrl Pts',(20.5250691063664,43.615106509243,-2.57156690808329));
#141878=CARTESIAN_POINT('Ctrl Pts',(19.2783417598345,43.3288491160381,7.49913042791555));
#141879=CARTESIAN_POINT('Ctrl Pts',(13.3922272178558,43.0425917228332,15.7651409232266));
#141880=CARTESIAN_POINT('Ctrl Pts',(4.28323550899932,42.7563343296284,20.2372258908754));
#141881=CARTESIAN_POINT('Ctrl Pts',(-5.85652887849769,42.4700769364235,
19.8391654985584));
#141882=CARTESIAN_POINT('Ctrl Pts',(-14.5869031105989,42.1838195432187,
14.6667540998637));
#141883=CARTESIAN_POINT('Ctrl Pts',(-19.8068980603113,41.8975621500138,
5.96474705350568));
#141884=CARTESIAN_POINT('Ctrl Pts',(-20.2603072534634,41.6113047568089,
-4.17269315659907));
#141885=CARTESIAN_POINT('Ctrl Pts',(-15.8380164917897,41.325047363604,-13.3059630162443));
#141886=CARTESIAN_POINT('Ctrl Pts',(-7.60426249180149,41.0387899703992,
-19.2371154318844));
#141887=CARTESIAN_POINT('Ctrl Pts',(2.45947867590071,40.7525325771943,-20.5388018839141));
#141888=CARTESIAN_POINT('Ctrl Pts',(11.9313393790568,40.4662751839895,-16.8977678645906));
#141889=CARTESIAN_POINT('Ctrl Pts',(18.5318896848129,40.1800177907846,-9.19023845685704));
#141890=CARTESIAN_POINT('Ctrl Pts',(20.672688587549,39.8937603975797,0.728947697660979));
#141891=CARTESIAN_POINT('Ctrl Pts',(17.8385468069519,39.6075030043749,10.4727105374029));
#141892=CARTESIAN_POINT('Ctrl Pts',(10.7115085379942,39.32124561117,17.6961861152163));
#141893=CARTESIAN_POINT('Ctrl Pts',(1.00671559631268,39.0349882179652,20.6610247057403));
#141894=CARTESIAN_POINT('Ctrl Pts',(-8.9403462867427,38.7487308247602,18.6537295589831));
#141895=CARTESIAN_POINT('Ctrl Pts',(-16.7358886767062,38.4624734315555,
12.1573619004505));
#141896=CARTESIAN_POINT('Ctrl Pts',(-20.5038923609003,38.1762160383505,
2.73529088904539));
#141897=CARTESIAN_POINT('Ctrl Pts',(-19.337576647625,37.8899586451457,-7.3450355728583));
#141898=CARTESIAN_POINT('Ctrl Pts',(-13.5176186985938,37.6037012519408,
-15.6577585531828));
#141899=CARTESIAN_POINT('Ctrl Pts',(-4.44460776574075,37.317443858736,-20.2023978781625));
#141900=CARTESIAN_POINT('Ctrl Pts',(5.69801052500478,37.0311864655311,-19.8852732969022));
#141901=CARTESIAN_POINT('Ctrl Pts',(14.4693865650341,36.7449290723263,-14.7827017488803));
#141902=CARTESIAN_POINT('Ctrl Pts',(19.7586639765527,36.4586716791214,-6.12263140318643));
#141903=CARTESIAN_POINT('Ctrl Pts',(20.292963366251,36.1724142859165,4.01086737551623));
#141904=CARTESIAN_POINT('Ctrl Pts',(15.9437038827431,35.8861568927117,13.1791397205824));
#141905=CARTESIAN_POINT('Ctrl Pts',(7.75754745764863,35.5998994995069,19.1758148309357));
#141906=CARTESIAN_POINT('Ctrl Pts',(-2.29548512089195,35.3136421063019,
20.5577764857565));
#141907=CARTESIAN_POINT('Ctrl Pts',(-11.7961016950961,35.0273847130971,
16.9924506888672));
#141908=CARTESIAN_POINT('Ctrl Pts',(-18.4579552929595,34.7411273198922,
9.33784518777606));
#141909=CARTESIAN_POINT('Ctrl Pts',(-20.6778458409957,34.4548699266874,
-0.56394176847619));
#141910=CARTESIAN_POINT('Ctrl Pts',(-17.9215628959739,34.1686125334825,
-10.3300091075101));
#141911=CARTESIAN_POINT('Ctrl Pts',(-10.8523888806014,33.8823551402776,
-17.6101415272403));
#141912=CARTESIAN_POINT('Ctrl Pts',(-1.17158985708284,33.5960977470728,
-20.6523222383039));
#141913=CARTESIAN_POINT('Ctrl Pts',(8.79122111961891,33.3098403538679,-18.7245064929345));
#141914=CARTESIAN_POINT('Ctrl Pts',(16.6382694241873,33.0235829606631,-12.2904999080558));
#141915=CARTESIAN_POINT('Ctrl Pts',(20.481531451546,32.7373255674582,-2.8989205708087));
#141916=CARTESIAN_POINT('Ctrl Pts',(19.3953369475461,32.4510681742533,7.19063240982421));
#141917=CARTESIAN_POINT('Ctrl Pts',(13.6426369524654,32.1648107810485,15.5490566680854));
#141918=CARTESIAN_POINT('Ctrl Pts',(4.60467690908024,31.8785533878436,20.1669773135859));
#141919=CARTESIAN_POINT('Ctrl Pts',(-2.15601190013464,31.687715125707,20.0075076626589));
#141920=CARTESIAN_POINT('Ctrl Pts',(-5.31651016819679,31.5922959946387,
19.1291179084016));
#141921=CARTESIAN_POINT('Ctrl Pts',(19.4916112617573,54.7221509165299,-2.12668666176709));
#141922=CARTESIAN_POINT('Ctrl Pts',(19.8429547143851,54.6267317854616,1.0934633119458));
#141923=CARTESIAN_POINT('Ctrl Pts',(18.9188025464289,54.435893523325,7.70806260044675));
#141924=CARTESIAN_POINT('Ctrl Pts',(12.9750998048337,54.1496361301202,15.7785484496065));
#141925=CARTESIAN_POINT('Ctrl Pts',(3.91063405100273,53.8633787369153,20.0503401175446));
#141926=CARTESIAN_POINT('Ctrl Pts',(-6.09577171275476,53.5771213437104,
19.4977183968944));
#141927=CARTESIAN_POINT('Ctrl Pts',(-14.6347965386317,53.2908639505056,
14.2525369616721));
#141928=CARTESIAN_POINT('Ctrl Pts',(-19.6521252013387,53.0046065573007,
5.57763254162236));
#141929=CARTESIAN_POINT('Ctrl Pts',(-19.9400098088463,52.7183491640959,
-4.43964030615103));
#141930=CARTESIAN_POINT('Ctrl Pts',(-15.4293275720539,52.432091770891,-13.3884532914578));
#141931=CARTESIAN_POINT('Ctrl Pts',(-7.20550781106948,52.1458343776861,
-19.1153213806834));
#141932=CARTESIAN_POINT('Ctrl Pts',(2.75232441408898,51.8595769844812,-20.2420215047524));
#141933=CARTESIAN_POINT('Ctrl Pts',(12.0478086851997,51.5733195912764,-16.4974282574968));
#141934=CARTESIAN_POINT('Ctrl Pts',(18.4439505479574,51.2870621980715,-8.78267942887381));
#141935=CARTESIAN_POINT('Ctrl Pts',(20.401505487785,51.0008048048667,1.04564439017211));
#141936=CARTESIAN_POINT('Ctrl Pts',(17.4493798771779,50.7145474116618,10.6223317120683));
#141937=CARTESIAN_POINT('Ctrl Pts',(10.298012318395,50.4282900184569,17.6427246297376));
#141938=CARTESIAN_POINT('Ctrl Pts',(0.668398903120931,50.1420326252521,
20.4173464106668));
#141939=CARTESIAN_POINT('Ctrl Pts',(-9.12206648239754,49.8557752320472,
18.2784762244733));
#141940=CARTESIAN_POINT('Ctrl Pts',(-16.7172809522183,49.5695178388423,
11.7408393464271));
#141941=CARTESIAN_POINT('Ctrl Pts',(-20.2894346900898,49.2832604456375,
2.37773641541062));
#141942=CARTESIAN_POINT('Ctrl Pts',(-18.9788788870531,48.9970030524326,
-7.55757546283069));
#141943=CARTESIAN_POINT('Ctrl Pts',(-13.1010024648366,48.7107456592278,
-15.6741355444392));
#141944=CARTESIAN_POINT('Ctrl Pts',(-4.070332935494,48.4244882660229,-20.0186707957866));
#141945=CARTESIAN_POINT('Ctrl Pts',(5.93987367075858,48.1382308728181,-19.5456565873916));
#141946=CARTESIAN_POINT('Ctrl Pts',(14.5206329619597,47.8519734796132,-14.368925117269));
#141947=CARTESIAN_POINT('Ctrl Pts',(19.606961068963,47.5657160864083,-5.73427138265408));
#141948=CARTESIAN_POINT('Ctrl Pts',(19.9748188187978,47.2794586932035,4.28035089713567));
#141949=CARTESIAN_POINT('Ctrl Pts',(15.5356802091074,46.9932012999986,13.2648946881484));
#141950=CARTESIAN_POINT('Ctrl Pts',(7.35783643827567,46.7069439067937,19.0572042439321));
#141951=CARTESIAN_POINT('Ctrl Pts',(-2.59069137699606,46.4206865135889,
20.2633439697462));
#141952=CARTESIAN_POINT('Ctrl Pts',(-11.915762021975,46.134429120384,16.5930529464284));
#141953=CARTESIAN_POINT('Ctrl Pts',(-18.3732710043605,45.8481717271792,
8.92959703724159));
#141954=CARTESIAN_POINT('Ctrl Pts',(-20.4092006155558,45.5619143339743,
-0.882791527622558));
#141955=CARTESIAN_POINT('Ctrl Pts',(-17.5335986653375,45.2756569407694,
-10.4827338271133));
#141956=CARTESIAN_POINT('Ctrl Pts',(-10.4384868552237,44.9893995475646,
-17.559976731777));
#141957=CARTESIAN_POINT('Ctrl Pts',(-0.831323808583485,44.7031421543597,
-20.4113618206262));
#141958=CARTESIAN_POINT('Ctrl Pts',(8.97589965201017,44.4168847611548,-18.350695247981));
#141959=CARTESIAN_POINT('Ctrl Pts',(16.6230476023797,44.13062736795,-11.8738822234453));
#141960=CARTESIAN_POINT('Ctrl Pts',(20.2698123685242,43.8443699747451,-2.53958602769265));
#141961=CARTESIAN_POINT('Ctrl Pts',(19.0385897471557,43.5581125815403,7.40586869224184));
#141962=CARTESIAN_POINT('Ctrl Pts',(13.2256769268747,43.2718551883354,15.569080270625));
#141963=CARTESIAN_POINT('Ctrl Pts',(4.22996773592773,42.9855977951305,19.9855488691264));
#141964=CARTESIAN_POINT('Ctrl Pts',(-5.78369509417002,42.6993404019257,
19.5924388911872));
#141965=CARTESIAN_POINT('Ctrl Pts',(-14.4054954240311,42.4130830087208,
14.4843533592442));
#141966=CARTESIAN_POINT('Ctrl Pts',(-19.5605727417728,42.126825615516,5.89056743115988));
#141967=CARTESIAN_POINT('Ctrl Pts',(-20.0083431840418,41.8405682223111,
-4.12080012580584));
#141968=CARTESIAN_POINT('Ctrl Pts',(-15.6410495338402,41.5543108291062,
-13.140485536204));
#141969=CARTESIAN_POINT('Ctrl Pts',(-7.50969329803673,41.2680534359013,
-18.9978761238368));
#141970=CARTESIAN_POINT('Ctrl Pts',(2.42889176287495,40.9817960426965,-20.2833743605813));
#141971=CARTESIAN_POINT('Ctrl Pts',(11.7829571859348,40.6955386494916,-16.6876214782579));
#141972=CARTESIAN_POINT('Ctrl Pts',(18.3014208039293,40.4092812562868,-9.07594552676596));
#141973=CARTESIAN_POINT('Ctrl Pts',(20.4155960036494,40.1230238630819,0.719882256253895));
#141974=CARTESIAN_POINT('Ctrl Pts',(17.6167005738301,39.8367664698771,10.3424683484829));
#141975=CARTESIAN_POINT('Ctrl Pts',(10.578296575951,39.5505090766722,17.4761103280605));
#141976=CARTESIAN_POINT('Ctrl Pts',(0.994195738873623,39.2642516834673,
20.4040771778391));
#141977=CARTESIAN_POINT('Ctrl Pts',(-8.82916110063272,38.9779942902625,
18.4217454360012));
#141978=CARTESIAN_POINT('Ctrl Pts',(-16.5277554750095,38.6917368970576,
12.0061688144023));
#141979=CARTESIAN_POINT('Ctrl Pts',(-20.2488989842305,38.4054795038528,
2.70127388156862));
#141980=CARTESIAN_POINT('Ctrl Pts',(-19.0970879698103,38.1192221106478,
-7.25369021320675));
#141981=CARTESIAN_POINT('Ctrl Pts',(-13.3495089963898,37.832964717443,-15.4630333442186));
#141982=CARTESIAN_POINT('Ctrl Pts',(-4.38933311268913,37.5467073242381,
-19.9511539894729));
#141983=CARTESIAN_POINT('Ctrl Pts',(5.62714812935582,37.2604499310333,-19.6379732771709));
#141984=CARTESIAN_POINT('Ctrl Pts',(14.2894403531082,36.9741925378284,-14.598859044082));
#141985=CARTESIAN_POINT('Ctrl Pts',(19.512938515618,36.6879351446235,-6.04648827697771));
#141986=CARTESIAN_POINT('Ctrl Pts',(20.0405931700484,36.4016777514187,3.96098686433946));
#141987=CARTESIAN_POINT('Ctrl Pts',(15.7454225689498,36.1154203582138,13.0152394597937));
#141988=CARTESIAN_POINT('Ctrl Pts',(7.66107194303644,35.829162965009,18.937337874762));
#141989=CARTESIAN_POINT('Ctrl Pts',(-2.26693765382205,35.5429055718041,
20.3021129942798));
#141990=CARTESIAN_POINT('Ctrl Pts',(-11.6494014308144,35.2566481785992,
16.781126781882));
#141991=CARTESIAN_POINT('Ctrl Pts',(-18.2284057518238,34.9703907853944,
9.22171659580266));
#141992=CARTESIAN_POINT('Ctrl Pts',(-20.4206893856,34.6841333921895,-0.556928447910499));
#141993=CARTESIAN_POINT('Ctrl Pts',(-17.6986837170356,34.3978759989846,
-10.2015415005054));
#141994=CARTESIAN_POINT('Ctrl Pts',(-10.7174259373256,34.1116186057798,
-17.3911360221588));
#141995=CARTESIAN_POINT('Ctrl Pts',(-1.15701746684761,33.8253612125749,
-20.3954825342843));
#141996=CARTESIAN_POINT('Ctrl Pts',(8.6818863213883,33.5391038193701,-18.4916429665119));
#141997=CARTESIAN_POINT('Ctrl Pts',(16.4313585810362,33.2528464261652,-12.1376494739461));
#141998=CARTESIAN_POINT('Ctrl Pts',(20.2267995627571,32.9665890329603,-2.8628717936124));
#141999=CARTESIAN_POINT('Ctrl Pts',(19.1541630647916,32.6803316397554,7.101213614408));
#142000=CARTESIAN_POINT('Ctrl Pts',(13.4729057438463,32.3940742465506,15.3556705141589));
#142001=CARTESIAN_POINT('Ctrl Pts',(4.54755400228875,32.1078168533457,19.9162012301402));
#142002=CARTESIAN_POINT('Ctrl Pts',(-2.12943310431676,31.9169785912092,
19.7586443984892));
#142003=CARTESIAN_POINT('Ctrl Pts',(-5.25039790755787,31.8215594601409,
18.8912420859273));
#142004=CARTESIAN_POINT('Ctrl Pts',(19.4891569929248,54.7244434698974,-2.1264188819145));
#142005=CARTESIAN_POINT('Ctrl Pts',(19.8404559422262,54.6290243388291,1.09332320776234));
#142006=CARTESIAN_POINT('Ctrl Pts',(18.9164202351586,54.4381860766925,7.70709343019511));
#142007=CARTESIAN_POINT('Ctrl Pts',(12.9734658962871,54.1519286834877,15.7765608474946));
#142008=CARTESIAN_POINT('Ctrl Pts',(3.91014161352722,53.8656712902828,20.0478156190887));
#142009=CARTESIAN_POINT('Ctrl Pts',(-6.09500410711914,53.5794138970779,
19.4952629748948));
#142010=CARTESIAN_POINT('Ctrl Pts',(-14.6329536490035,53.2931565038731,
14.250742296303));
#142011=CARTESIAN_POINT('Ctrl Pts',(-19.6496505079137,53.0068991106682,
5.57693013492155));
#142012=CARTESIAN_POINT('Ctrl Pts',(-19.9374988617836,52.7206417174634,
-4.43908122263271));
#142013=CARTESIAN_POINT('Ctrl Pts',(-15.4273846337018,52.4343843242585,
-13.3867673608494));
#142014=CARTESIAN_POINT('Ctrl Pts',(-7.20460045708284,52.1481269310536,
-19.1129142776718));
#142015=CARTESIAN_POINT('Ctrl Pts',(2.75197782746062,51.8618695378487,-20.2394725301833));
#142016=CARTESIAN_POINT('Ctrl Pts',(12.0462915644812,51.5756121446439,-16.4953508168554));
#142017=CARTESIAN_POINT('Ctrl Pts',(18.4416279927814,51.289354751439,-8.78157347033156));
#142018=CARTESIAN_POINT('Ctrl Pts',(20.3989364274587,51.0030973582342,1.0455127177103));
#142019=CARTESIAN_POINT('Ctrl Pts',(17.4471825633646,50.7168399650293,10.6209940943791));
#142020=CARTESIAN_POINT('Ctrl Pts',(10.2967155408141,50.4305825718244,17.6405029690713));
#142021=CARTESIAN_POINT('Ctrl Pts',(0.668314734963058,50.1443251786196,
20.4147753555185));
#142022=CARTESIAN_POINT('Ctrl Pts',(-9.12091778583661,49.8580677854147,
18.2761745066984));
#142023=CARTESIAN_POINT('Ctrl Pts',(-16.7151758279943,49.5718103922098,
11.7393608807856));
#142024=CARTESIAN_POINT('Ctrl Pts',(-20.2868797422733,49.285552999005,2.37743699886982));
#142025=CARTESIAN_POINT('Ctrl Pts',(-18.976488971025,48.9992956058001,-7.55662377486285));
#142026=CARTESIAN_POINT('Ctrl Pts',(-13.099352720615,48.7130382125953,-15.6721617783377));
#142027=CARTESIAN_POINT('Ctrl Pts',(-4.06982037866806,48.4267808193904,
-20.0161499439244));
#142028=CARTESIAN_POINT('Ctrl Pts',(5.93912569194617,48.1405234261856,-19.5431952998601));
#142029=CARTESIAN_POINT('Ctrl Pts',(14.5188044507151,47.8542660329807,-14.3671157098405));
#142030=CARTESIAN_POINT('Ctrl Pts',(19.6044920616628,47.5680086397758,-5.73354929431732));
#142031=CARTESIAN_POINT('Ctrl Pts',(19.9723034889967,47.281751246571,4.27981189379005));
#142032=CARTESIAN_POINT('Ctrl Pts',(15.5337238780006,46.9954938533661,13.2632243057925));
#142033=CARTESIAN_POINT('Ctrl Pts',(7.35690990244912,46.7092364601612,19.0548044647804));
#142034=CARTESIAN_POINT('Ctrl Pts',(-2.59036514408827,46.4229790669564,
20.2607923074049));
#142035=CARTESIAN_POINT('Ctrl Pts',(-11.9142615292001,46.1367216737515,
16.5909634656204));
#142036=CARTESIAN_POINT('Ctrl Pts',(-18.3709573495274,45.8504642805467,
8.92847257740328));
#142037=CARTESIAN_POINT('Ctrl Pts',(-20.4066305862109,45.5642068873418,
-0.882680362066682));
#142038=CARTESIAN_POINT('Ctrl Pts',(-17.5313907462748,45.2779494941369,
-10.4814137884671));
#142039=CARTESIAN_POINT('Ctrl Pts',(-10.437172388379,44.9916921009321,-17.5577654910554));
#142040=CARTESIAN_POINT('Ctrl Pts',(-0.831219124102038,44.7054347077272,
-20.4087915191314));
#142041=CARTESIAN_POINT('Ctrl Pts',(8.97476936151339,44.4191773145224,-18.3483844360009));
#142042=CARTESIAN_POINT('Ctrl Pts',(16.6209543444934,44.1329199213175,-11.8723870043857));
#142043=CARTESIAN_POINT('Ctrl Pts',(20.2672598916495,43.8466625281126,-2.53926623022787));
#142044=CARTESIAN_POINT('Ctrl Pts',(19.0361923120353,43.5604051349078,7.40493610795193));
#142045=CARTESIAN_POINT('Ctrl Pts',(13.2240114830169,43.2741477417029,15.5671197336142));
#142046=CARTESIAN_POINT('Ctrl Pts',(4.22943507708361,42.987890348498,19.9830321881434));
#142047=CARTESIAN_POINT('Ctrl Pts',(-5.78296678215064,42.7016329552932,
19.5899717125928));
#142048=CARTESIAN_POINT('Ctrl Pts',(-14.4036814114852,42.4153755620883,
14.4825294165099));
#142049=CARTESIAN_POINT('Ctrl Pts',(-19.5581095759244,42.1291181688835,
5.88982566123751));
#142050=CARTESIAN_POINT('Ctrl Pts',(-20.0058236326838,41.8428607756786,
-4.12028121389707));
#142051=CARTESIAN_POINT('Ctrl Pts',(-15.6390799340972,41.5566033824737,
-13.1388308200752));
#142052=CARTESIAN_POINT('Ctrl Pts',(-7.50874763962948,41.2703459892688,
-18.9954838155809));
#142053=CARTESIAN_POINT('Ctrl Pts',(2.42858590458957,40.984088596064,-20.2808201759122));
#142054=CARTESIAN_POINT('Ctrl Pts',(11.7814734166139,40.6978312028591,-16.685520088904));
#142055=CARTESIAN_POINT('Ctrl Pts',(18.2991161968354,40.4115738096543,-9.07480263798868));
#142056=CARTESIAN_POINT('Ctrl Pts',(20.413025168965,40.1253164164494,0.71979160505406));
#142057=CARTESIAN_POINT('Ctrl Pts',(17.6144821901566,39.8390590232446,10.3411659727723));
#142058=CARTESIAN_POINT('Ctrl Pts',(10.5769645035621,39.5528016300397,17.4739096482189));
#142059=CARTESIAN_POINT('Ctrl Pts',(0.994070544738266,39.2665442368348,
20.4015077936632));
#142060=CARTESIAN_POINT('Ctrl Pts',(-8.82804928819338,38.98028684363,18.4194256770235));
#142061=CARTESIAN_POINT('Ctrl Pts',(-16.5256742167881,38.6940294504251,
12.0046569371488));
#142062=CARTESIAN_POINT('Ctrl Pts',(-20.2463491408741,38.4077720572203,
2.70093372355491));
#142063=CARTESIAN_POINT('Ctrl Pts',(-19.0946831682996,38.1215146640153,
-7.25277679199759));
#142064=CARTESIAN_POINT('Ctrl Pts',(-13.3478279589727,37.8352572708105,
-15.4610861611707));
#142065=CARTESIAN_POINT('Ctrl Pts',(-4.38878038575677,37.5489998776056,
-19.9486416396669));
#142066=CARTESIAN_POINT('Ctrl Pts',(5.62643953052426,37.2627424844008,-19.6355003646561));
#142067=CARTESIAN_POINT('Ctrl Pts',(14.2876409547905,36.9764850911959,-14.5970206822172));
#142068=CARTESIAN_POINT('Ctrl Pts',(19.5104813481329,36.690227697991,-6.04572687271288));
#142069=CARTESIAN_POINT('Ctrl Pts',(20.0380695575666,36.4039703047862,3.9604880769133));
#142070=CARTESIAN_POINT('Ctrl Pts',(15.7434398261144,36.1177129115813,13.0136005152982));
#142071=CARTESIAN_POINT('Ctrl Pts',(7.66010722209662,35.8314555183765,18.9349531897545));
#142072=CARTESIAN_POINT('Ctrl Pts',(-2.26665218927312,35.5451981251716,
20.2995564500129));
#142073=CARTESIAN_POINT('Ctrl Pts',(-11.6479344801856,35.2589407319667,
16.7790136177391));
#142074=CARTESIAN_POINT('Ctrl Pts',(-18.2261103378014,34.9726833387619,
9.2205553510574));
#142075=CARTESIAN_POINT('Ctrl Pts',(-20.4181179122233,34.686425945557,-0.556858317191475));
#142076=CARTESIAN_POINT('Ctrl Pts',(-17.6964550042702,34.4001685523521,
-10.2002568699848));
#142077=CARTESIAN_POINT('Ctrl Pts',(-10.7160763557452,34.1139111591473,
-17.3889460447585));
#142078=CARTESIAN_POINT('Ctrl Pts',(-1.15687174811203,33.8276537659424,
-20.3929142283091));
#142079=CARTESIAN_POINT('Ctrl Pts',(8.68079301217168,33.5413963727376,-18.4893144138117));
#142080=CARTESIAN_POINT('Ctrl Pts',(16.4292895459668,33.2551389795327,-12.1361210237995));
#142081=CARTESIAN_POINT('Ctrl Pts',(20.2242523341868,32.9688815863278,-2.86251131862187));
#142082=CARTESIAN_POINT('Ctrl Pts',(19.1517514114745,32.6826241931229,7.10031945815812));
#142083=CARTESIAN_POINT('Ctrl Pts',(13.4712084919399,32.3963667999181,15.3537367211865));
#142084=CARTESIAN_POINT('Ctrl Pts',(4.5469827934743,32.1101094067132,19.9136935582208));
#142085=CARTESIAN_POINT('Ctrl Pts',(-2.12916732578234,31.9192711445767,
19.7561558540843));
#142086=CARTESIAN_POINT('Ctrl Pts',(-5.24973680839221,31.8238520135084,
18.8888634120437));
#142087=CARTESIAN_POINT('Ctrl Pts',(19.4867027240924,54.7267360232649,-2.12615110206191));
#142088=CARTESIAN_POINT('Ctrl Pts',(19.8379571700673,54.6313168921966,1.09318310357887));
#142089=CARTESIAN_POINT('Ctrl Pts',(18.9140379238883,54.44047863006,7.70612425994348));
#142090=CARTESIAN_POINT('Ctrl Pts',(12.9718319877405,54.1542212368552,15.7745732453828));
#142091=CARTESIAN_POINT('Ctrl Pts',(3.90964917605172,53.8679638436503,20.0452911206329));
#142092=CARTESIAN_POINT('Ctrl Pts',(-6.09423650148351,53.5817064504454,
19.4928075528951));
#142093=CARTESIAN_POINT('Ctrl Pts',(-14.6311107593753,53.2954490572406,
14.248947630934));
#142094=CARTESIAN_POINT('Ctrl Pts',(-19.6471758144887,53.0091916640357,
5.57622772822074));
#142095=CARTESIAN_POINT('Ctrl Pts',(-19.9349879147208,52.7229342708309,
-4.4385221391144));
#142096=CARTESIAN_POINT('Ctrl Pts',(-15.4254416953498,52.436676877626,-13.3850814302411));
#142097=CARTESIAN_POINT('Ctrl Pts',(-7.2036931030962,52.1504194844211,-19.1105071746602));
#142098=CARTESIAN_POINT('Ctrl Pts',(2.75163124083226,51.8641620912162,-20.2369235556142));
#142099=CARTESIAN_POINT('Ctrl Pts',(12.0447744437628,51.5779046980115,-16.4932733762141));
#142100=CARTESIAN_POINT('Ctrl Pts',(18.4393054376054,51.2916473048065,-8.78046751178931));
#142101=CARTESIAN_POINT('Ctrl Pts',(20.3963673671325,51.0053899116017,1.04538104524849));
#142102=CARTESIAN_POINT('Ctrl Pts',(17.4449852495513,50.7191325183968,10.6196564766899));
#142103=CARTESIAN_POINT('Ctrl Pts',(10.2954187632331,50.4328751251919,17.638281308405));
#142104=CARTESIAN_POINT('Ctrl Pts',(0.668230566805185,50.1466177319871,
20.4122043003701));
#142105=CARTESIAN_POINT('Ctrl Pts',(-9.11976908927569,49.8603603387822,
18.2738727889235));
#142106=CARTESIAN_POINT('Ctrl Pts',(-16.7130707037703,49.5741029455773,
11.7378824151441));
#142107=CARTESIAN_POINT('Ctrl Pts',(-20.2843247944569,49.2878455523725,
2.37713758232903));
#142108=CARTESIAN_POINT('Ctrl Pts',(-18.9740990549969,49.0015881591676,
-7.55567208689501));
#142109=CARTESIAN_POINT('Ctrl Pts',(-13.0977029763934,48.7153307659628,
-15.6701880122362));
#142110=CARTESIAN_POINT('Ctrl Pts',(-4.06930782184213,48.429073372758,-20.0136290920622));
#142111=CARTESIAN_POINT('Ctrl Pts',(5.93837771313375,48.1428159795531,-19.5407340123286));
#142112=CARTESIAN_POINT('Ctrl Pts',(14.5169759394705,47.8565585863482,-14.3653063024121));
#142113=CARTESIAN_POINT('Ctrl Pts',(19.6020230543625,47.5703011931433,-5.73282720598057));
#142114=CARTESIAN_POINT('Ctrl Pts',(19.9697881591957,47.2840437999385,4.27927289044443));
#142115=CARTESIAN_POINT('Ctrl Pts',(15.5317675468937,46.9977864067336,13.2615539234367));
#142116=CARTESIAN_POINT('Ctrl Pts',(7.35598336662257,46.7115290135287,19.0524046856288));
#142117=CARTESIAN_POINT('Ctrl Pts',(-2.59003891118047,46.4252716203239,
20.2582406450635));
#142118=CARTESIAN_POINT('Ctrl Pts',(-11.9127610364253,46.139014227119,16.5888739848123));
#142119=CARTESIAN_POINT('Ctrl Pts',(-18.3686436946943,45.8527568339142,
8.92734811756499));
#142120=CARTESIAN_POINT('Ctrl Pts',(-20.404060556866,45.5664994407093,-0.882569196510804));
#142121=CARTESIAN_POINT('Ctrl Pts',(-17.5291828272122,45.2802420475044,
-10.4800937498209));
#142122=CARTESIAN_POINT('Ctrl Pts',(-10.4358579215344,44.9939846542997,
-17.5555542503337));
#142123=CARTESIAN_POINT('Ctrl Pts',(-0.83111443962059,44.7077272610947,
-20.4062212176367));
#142124=CARTESIAN_POINT('Ctrl Pts',(8.9736390710166,44.4214698678898,-18.3460736240208));
#142125=CARTESIAN_POINT('Ctrl Pts',(16.6188610866072,44.135212474685,-11.870891785326));
#142126=CARTESIAN_POINT('Ctrl Pts',(20.2647074147747,43.8489550814801,-2.53894643276308));
#142127=CARTESIAN_POINT('Ctrl Pts',(19.0337948769148,43.5626976882753,7.40400352366201));
#142128=CARTESIAN_POINT('Ctrl Pts',(13.222346039159,43.2764402950704,15.5651591966033));
#142129=CARTESIAN_POINT('Ctrl Pts',(4.22890241823948,42.9901829018655,19.9805155071603));
#142130=CARTESIAN_POINT('Ctrl Pts',(-5.78223847013127,42.7039255086607,
19.5875045339983));
#142131=CARTESIAN_POINT('Ctrl Pts',(-14.4018673989393,42.4176681154558,
14.4807054737756));
#142132=CARTESIAN_POINT('Ctrl Pts',(-19.555646410076,42.131410722251,5.88908389131514));
#142133=CARTESIAN_POINT('Ctrl Pts',(-20.0033040813258,41.8451533290461,
-4.11976230198829));
#142134=CARTESIAN_POINT('Ctrl Pts',(-15.6371103343542,41.5588959358412,
-13.1371761039464));
#142135=CARTESIAN_POINT('Ctrl Pts',(-7.50780198122223,41.2726385426363,
-18.993091507325));
#142136=CARTESIAN_POINT('Ctrl Pts',(2.42828004630419,40.9863811494315,-20.2782659912431));
#142137=CARTESIAN_POINT('Ctrl Pts',(11.7799896472929,40.7001237562266,-16.6834186995501));
#142138=CARTESIAN_POINT('Ctrl Pts',(18.2968115897414,40.4138663630218,-9.07365974921141));
#142139=CARTESIAN_POINT('Ctrl Pts',(20.4104543342806,40.1276089698169,0.719700953854232));
#142140=CARTESIAN_POINT('Ctrl Pts',(17.612263806483,39.8413515766121,10.3398635970617));
#142141=CARTESIAN_POINT('Ctrl Pts',(10.5756324311732,39.5550941834072,17.4717089683773));
#142142=CARTESIAN_POINT('Ctrl Pts',(0.993945350602907,39.2688367902023,
20.3989384094874));
#142143=CARTESIAN_POINT('Ctrl Pts',(-8.82693747575403,38.9825793969975,
18.4171059180458));
#142144=CARTESIAN_POINT('Ctrl Pts',(-16.5235929585668,38.6963220037926,
12.0031450598952));
#142145=CARTESIAN_POINT('Ctrl Pts',(-20.2437992975177,38.4100646105878,
2.70059356554118));
#142146=CARTESIAN_POINT('Ctrl Pts',(-19.092278366789,38.1238072173828,-7.25186337078843));
#142147=CARTESIAN_POINT('Ctrl Pts',(-13.3461469215555,37.837549824178,-15.4591389781227));
#142148=CARTESIAN_POINT('Ctrl Pts',(-4.3882276588244,37.5512924309731,-19.9461292898609));
#142149=CARTESIAN_POINT('Ctrl Pts',(5.6257309316927,37.2650350377683,-19.6330274521414));
#142150=CARTESIAN_POINT('Ctrl Pts',(14.2858415564729,36.9787776445634,-14.5951823203523));
#142151=CARTESIAN_POINT('Ctrl Pts',(19.5080241806478,36.6925202513585,-6.04496546844805));
#142152=CARTESIAN_POINT('Ctrl Pts',(20.0355459450848,36.4062628581537,3.95998928948713));
#142153=CARTESIAN_POINT('Ctrl Pts',(15.7414570832789,36.1200054649488,13.0119615708027));
#142154=CARTESIAN_POINT('Ctrl Pts',(7.6591425011568,35.833748071744,18.932568504747));
#142155=CARTESIAN_POINT('Ctrl Pts',(-2.2663667247242,35.5474906785391,20.296999905746));
#142156=CARTESIAN_POINT('Ctrl Pts',(-11.6464675295567,35.2612332853342,
16.7769004535961));
#142157=CARTESIAN_POINT('Ctrl Pts',(-18.223814923779,34.9749758921294,9.21939410631215));
#142158=CARTESIAN_POINT('Ctrl Pts',(-20.4155464388465,34.6887184989245,
-0.556788186472455));
#142159=CARTESIAN_POINT('Ctrl Pts',(-17.6942262915047,34.4024611057196,
-10.1989722394641));
#142160=CARTESIAN_POINT('Ctrl Pts',(-10.7147267741649,34.1162037125148,
-17.3867560673581));
#142161=CARTESIAN_POINT('Ctrl Pts',(-1.15672602937646,33.8299463193099,
-20.3903459223338));
#142162=CARTESIAN_POINT('Ctrl Pts',(8.67969970295505,33.5436889261051,-18.4869858611114));
#142163=CARTESIAN_POINT('Ctrl Pts',(16.4272205108975,33.2574315329002,-12.134592573653));
#142164=CARTESIAN_POINT('Ctrl Pts',(20.2217051056165,32.9711741396953,-2.86215084363134));
#142165=CARTESIAN_POINT('Ctrl Pts',(19.1493397581574,32.6849167464904,7.09942530190823));
#142166=CARTESIAN_POINT('Ctrl Pts',(13.4695112400335,32.3986593532856,15.3518029282142));
#142167=CARTESIAN_POINT('Ctrl Pts',(4.54641158465985,32.1124019600807,19.9111858863013));
#142168=CARTESIAN_POINT('Ctrl Pts',(-2.12890154724792,31.9215636979442,
19.7536673096795));
#142169=CARTESIAN_POINT('Ctrl Pts',(-5.24907570922655,31.8261445668759,
18.8864847381601));
#142170=CARTESIAN_POINT('Ctrl Pts',(19.4842484552599,54.7290285766324,-2.12588332220932));
#142171=CARTESIAN_POINT('Ctrl Pts',(19.8354583979083,54.6336094455641,1.09304299939541));
#142172=CARTESIAN_POINT('Ctrl Pts',(18.911655612618,54.4427711834275,7.70515508969184));
#142173=CARTESIAN_POINT('Ctrl Pts',(12.9701980791939,54.1565137902227,15.7725856432709));
#142174=CARTESIAN_POINT('Ctrl Pts',(3.90915673857621,53.8702563970178,20.042766622177));
#142175=CARTESIAN_POINT('Ctrl Pts',(-6.09346889584789,53.5839990038129,
19.4903521308955));
#142176=CARTESIAN_POINT('Ctrl Pts',(-14.6292678697472,53.2977416106081,
14.2471529655649));
#142177=CARTESIAN_POINT('Ctrl Pts',(-19.6447011210637,53.0114842174032,
5.57552532151993));
#142178=CARTESIAN_POINT('Ctrl Pts',(-19.932476967658,52.7252268241984,-4.43796305559608));
#142179=CARTESIAN_POINT('Ctrl Pts',(-15.4234987569977,52.4389694309935,
-13.3833954996328));
#142180=CARTESIAN_POINT('Ctrl Pts',(-7.20278574910955,52.1527120377887,
-19.1081000716486));
#142181=CARTESIAN_POINT('Ctrl Pts',(2.7512846542039,51.8664546445838,-20.2343745810451));
#142182=CARTESIAN_POINT('Ctrl Pts',(12.0432573230443,51.5801972513789,-16.4911959355728));
#142183=CARTESIAN_POINT('Ctrl Pts',(18.4369828824295,51.293939858174,-8.77936155324705));
#142184=CARTESIAN_POINT('Ctrl Pts',(20.3937983068062,51.0076824649692,1.04524937278667));
#142185=CARTESIAN_POINT('Ctrl Pts',(17.442787935738,50.7214250717643,10.6183188590008));
#142186=CARTESIAN_POINT('Ctrl Pts',(10.2941219856521,50.4351676785594,17.6360596477387));
#142187=CARTESIAN_POINT('Ctrl Pts',(0.668146398647312,50.1489102853546,
20.4096332452217));
#142188=CARTESIAN_POINT('Ctrl Pts',(-9.11862039271476,49.8626528921497,
18.2715710711487));
#142189=CARTESIAN_POINT('Ctrl Pts',(-16.7109655795463,49.5763954989448,
11.7364039495027));
#142190=CARTESIAN_POINT('Ctrl Pts',(-20.2817698466404,49.29013810574,2.37683816578823));
#142191=CARTESIAN_POINT('Ctrl Pts',(-18.9717091389687,49.0038807125351,
-7.55472039892717));
#142192=CARTESIAN_POINT('Ctrl Pts',(-13.0960532321718,48.7176233193303,
-15.6682142461347));
#142193=CARTESIAN_POINT('Ctrl Pts',(-4.06879526501619,48.4313659261255,
-20.0111082402));
#142194=CARTESIAN_POINT('Ctrl Pts',(5.93762973432133,48.1451085329206,-19.5382727247972));
#142195=CARTESIAN_POINT('Ctrl Pts',(14.5151474282259,47.8588511397157,-14.3634968949836));
#142196=CARTESIAN_POINT('Ctrl Pts',(19.5995540470623,47.5725937465108,-5.73210511764381));
#142197=CARTESIAN_POINT('Ctrl Pts',(19.9672728293946,47.286336353306,4.27873388709882));
#142198=CARTESIAN_POINT('Ctrl Pts',(15.5298112157868,47.0000789601011,13.2598835410808));
#142199=CARTESIAN_POINT('Ctrl Pts',(7.35505683079602,46.7138215668962,19.0500049064771));
#142200=CARTESIAN_POINT('Ctrl Pts',(-2.58971267827268,46.4275641736914,
20.2556889827221));
#142201=CARTESIAN_POINT('Ctrl Pts',(-11.9112605436505,46.1413067804865,
16.5867845040042));
#142202=CARTESIAN_POINT('Ctrl Pts',(-18.3663300398612,45.8550493872817,
8.92622365772668));
#142203=CARTESIAN_POINT('Ctrl Pts',(-20.401490527521,45.5687919940768,-0.882458030954929));
#142204=CARTESIAN_POINT('Ctrl Pts',(-17.5269749081496,45.2825346008719,
-10.4787737111747));
#142205=CARTESIAN_POINT('Ctrl Pts',(-10.4345434546898,44.9962772076671,
-17.5533430096121));
#142206=CARTESIAN_POINT('Ctrl Pts',(-0.831009755139143,44.7100198144622,
-20.4036509161419));
#142207=CARTESIAN_POINT('Ctrl Pts',(8.97250878051982,44.4237624212574,-18.3437628120407));
#142208=CARTESIAN_POINT('Ctrl Pts',(16.616767828721,44.1375050280525,-11.8693965662664));
#142209=CARTESIAN_POINT('Ctrl Pts',(20.2621549379,43.8512476348476,-2.5386266352983));
#142210=CARTESIAN_POINT('Ctrl Pts',(19.0313974417944,43.5649902416428,7.40307093937211));
#142211=CARTESIAN_POINT('Ctrl Pts',(13.2206805953012,43.2787328484379,15.5631986595924));
#142212=CARTESIAN_POINT('Ctrl Pts',(4.22836975939536,42.992475455233,19.9779988261773));
#142213=CARTESIAN_POINT('Ctrl Pts',(-5.7815101581119,42.7062180620282,19.5850373554038));
#142214=CARTESIAN_POINT('Ctrl Pts',(-14.4000533863935,42.4199606688233,
14.4788815310413));
#142215=CARTESIAN_POINT('Ctrl Pts',(-19.5531832442276,42.1337032756185,
5.88834212139276));
#142216=CARTESIAN_POINT('Ctrl Pts',(-20.0007845299679,41.8474458824136,
-4.11924339007953));
#142217=CARTESIAN_POINT('Ctrl Pts',(-15.6351407346112,41.5611884892087,
-13.1355213878175));
#142218=CARTESIAN_POINT('Ctrl Pts',(-7.50685632281498,41.2749310960039,
-18.990699199069));
#142219=CARTESIAN_POINT('Ctrl Pts',(2.42797418801882,40.988673702799,-20.275711806574));
#142220=CARTESIAN_POINT('Ctrl Pts',(11.778505877972,40.7024163095941,-16.6813173101961));
#142221=CARTESIAN_POINT('Ctrl Pts',(18.2945069826475,40.4161589163894,-9.07251686043413));
#142222=CARTESIAN_POINT('Ctrl Pts',(20.4078834995962,40.1299015231844,0.719610302654397));
#142223=CARTESIAN_POINT('Ctrl Pts',(17.6100454228095,39.8436441299796,10.3385612213511));
#142224=CARTESIAN_POINT('Ctrl Pts',(10.5743003587843,39.5573867367747,17.4695082885356));
#142225=CARTESIAN_POINT('Ctrl Pts',(0.993820156467551,39.2711293435698,
20.3963690253115));
#142226=CARTESIAN_POINT('Ctrl Pts',(-8.82582566331469,38.984871950365,18.4147861590682));
#142227=CARTESIAN_POINT('Ctrl Pts',(-16.5215117003454,38.6986145571601,
12.0016331826417));
#142228=CARTESIAN_POINT('Ctrl Pts',(-20.2412494541613,38.4123571639553,
2.70025340752747));
#142229=CARTESIAN_POINT('Ctrl Pts',(-19.0898735652784,38.1260997707503,
-7.25094994957927));
#142230=CARTESIAN_POINT('Ctrl Pts',(-13.3444658841383,37.8398423775456,
-15.4571917950747));
#142231=CARTESIAN_POINT('Ctrl Pts',(-4.38767493189203,37.5535849843406,
-19.9436169400549));
#142232=CARTESIAN_POINT('Ctrl Pts',(5.62502233286113,37.2673275911359,-19.6305545396266));
#142233=CARTESIAN_POINT('Ctrl Pts',(14.2840421581553,36.9810701979309,-14.5933439584875));
#142234=CARTESIAN_POINT('Ctrl Pts',(19.5055670131628,36.694812804726,-6.04420406418323));
#142235=CARTESIAN_POINT('Ctrl Pts',(20.033022332603,36.4085554115212,3.95949050206097));
#142236=CARTESIAN_POINT('Ctrl Pts',(15.7394743404435,36.1222980183163,13.0103226263072));
#142237=CARTESIAN_POINT('Ctrl Pts',(7.65817778021698,35.8360406251115,18.9301838197395));
#142238=CARTESIAN_POINT('Ctrl Pts',(-2.26608126017527,35.5497832319066,
20.2944433614791));
#142239=CARTESIAN_POINT('Ctrl Pts',(-11.6450005789278,35.2635258387017,
16.7747872894531));
#142240=CARTESIAN_POINT('Ctrl Pts',(-18.2215195097566,34.9772684454969,
9.2182328615669));
#142241=CARTESIAN_POINT('Ctrl Pts',(-20.4129749654698,34.691011052292,-0.556718055753438));
#142242=CARTESIAN_POINT('Ctrl Pts',(-17.6919975787392,34.4047536590871,
-10.1976876089435));
#142243=CARTESIAN_POINT('Ctrl Pts',(-10.7133771925845,34.1184962658823,
-17.3845660899578));
#142244=CARTESIAN_POINT('Ctrl Pts',(-1.15658031064088,33.8322388726774,
-20.3877776163586));
#142245=CARTESIAN_POINT('Ctrl Pts',(8.67860639373843,33.5459814794727,-18.4846573084111));
#142246=CARTESIAN_POINT('Ctrl Pts',(16.4251514758282,33.2597240862677,-12.1330641235064));
#142247=CARTESIAN_POINT('Ctrl Pts',(20.2191578770462,32.9734666930628,-2.86179036864081));
#142248=CARTESIAN_POINT('Ctrl Pts',(19.1469281048403,32.6872092998579,7.09853114565834));
#142249=CARTESIAN_POINT('Ctrl Pts',(13.4678139881271,32.4009519066531,15.3498691352418));
#142250=CARTESIAN_POINT('Ctrl Pts',(4.5458403758454,32.1146945134482,19.9086782143819));
#142251=CARTESIAN_POINT('Ctrl Pts',(-2.12863576871351,31.9238562513117,
19.7511787652746));
#142252=CARTESIAN_POINT('Ctrl Pts',(-5.24841461006088,31.8284371202434,
18.8841060642764));
#142253=CARTESIAN_POINT('',(-1.03769069842383,52.8215592211629,19.9730618087064));
#142254=CARTESIAN_POINT('Ctrl Pts',(-19.9984301424203,51.9442948401607,
4.78459865691221E-8));
#142255=CARTESIAN_POINT('Ctrl Pts',(-19.9978923418078,51.9945298342018,
1.73962796841187));
#142256=CARTESIAN_POINT('Ctrl Pts',(-19.7727482556364,52.0447520138425,
3.4794225034103));
#142257=CARTESIAN_POINT('Ctrl Pts',(-19.2978441904509,52.0979913585555,
5.26029923339342));
#142258=CARTESIAN_POINT('Ctrl Pts',(-19.2701765843598,52.1010032218427,
5.36083205310627));
#142259=CARTESIAN_POINT('Ctrl Pts',(-18.3397960783386,52.1994342392407,
8.63889769520063));
#142260=CARTESIAN_POINT('Ctrl Pts',(-14.9279158264619,52.3902725013773,
14.5379999999152));
#142261=CARTESIAN_POINT('Ctrl Pts',(-9.12121426627862,52.5811107635139,
18.1048245313358));
#142262=CARTESIAN_POINT('Ctrl Pts',(-4.78678856279021,52.712291136376,19.4598832290091));
#142263=CARTESIAN_POINT('Ctrl Pts',(-3.57010445647372,52.7480532985239,
19.7172391890422));
#142264=CARTESIAN_POINT('Ctrl Pts',(-1.90720414363496,52.7963964778935,
19.9120560229947));
#142265=CARTESIAN_POINT('Ctrl Pts',(-1.47276391960826,52.8089779336338,
19.9487420609336));
#142266=CARTESIAN_POINT('Ctrl Pts',(-1.03760238959112,52.8215592655591,
19.97136181698));
#142267=CARTESIAN_POINT('',(-6.5883310282981,53.5571805459617,18.4638036247233));
#142268=CARTESIAN_POINT('Ctrl Pts',(-1.03769064121243,52.8215596931012,
19.9730618116788));
#142269=CARTESIAN_POINT('Ctrl Pts',(-1.14811743461914,52.8355167425011,
19.9673246388106));
#142270=CARTESIAN_POINT('Ctrl Pts',(-1.2524400888912,52.8487081229329,19.9607316220173));
#142271=CARTESIAN_POINT('Ctrl Pts',(-1.35064283501228,52.8611316317619,
19.9536328345182));
#142272=CARTESIAN_POINT('Ctrl Pts',(-1.35824442600117,52.8620932997039,
19.9530833378777));
#142273=CARTESIAN_POINT('Ctrl Pts',(-1.36580935425958,52.8630503653778,
19.952530796069));
#142274=CARTESIAN_POINT('Ctrl Pts',(-1.37333761582482,52.8640028272262,
19.9519753639886));
#142275=CARTESIAN_POINT('Ctrl Pts',(-1.47138277259789,52.876407320673,19.9447416321463));
#142276=CARTESIAN_POINT('Ctrl Pts',(-1.56320814705904,52.8880312306561,
19.937020469448));
#142277=CARTESIAN_POINT('Ctrl Pts',(-1.64882172724871,52.898872932436,19.9291350135548));
#142278=CARTESIAN_POINT('Ctrl Pts',(-1.65490617828703,52.8996434387448,
19.9285746039774));
#142279=CARTESIAN_POINT('Ctrl Pts',(-1.66095925911456,52.900409994475,19.9280133499988));
#142280=CARTESIAN_POINT('Ctrl Pts',(-1.66698097439616,52.9011725991658,
19.9274513608318));
#142281=CARTESIAN_POINT('Ctrl Pts',(-1.75243517490947,52.9119947272655,
19.9194761689282));
#142282=CARTESIAN_POINT('Ctrl Pts',(-1.83157252476885,52.9220211662402,
19.9113561474603));
#142283=CARTESIAN_POINT('Ctrl Pts',(-1.90441734015843,52.9312505027745,
19.9033820770304));
#142284=CARTESIAN_POINT('Ctrl Pts',(-1.90837686194858,52.9317521686641,
19.902948641851));
#142285=CARTESIAN_POINT('Ctrl Pts',(-1.91231779368264,52.9322514799146,
19.9025156280955));
#142286=CARTESIAN_POINT('Ctrl Pts',(-1.9162401397148,52.9327484364483,19.9020830790531));
#142287=CARTESIAN_POINT('Ctrl Pts',(-1.9797556729783,52.9407957782663,19.8950787039001));
#142288=CARTESIAN_POINT('Ctrl Pts',(-2.03839769470398,52.9482255465542,
19.8881982789464));
#142289=CARTESIAN_POINT('Ctrl Pts',(-2.09218855620741,52.9550368629247,
19.8816120853058));
#142290=CARTESIAN_POINT('Ctrl Pts',(-2.15530233414184,52.9630287019998,
19.873884386748));
#142291=CARTESIAN_POINT('Ctrl Pts',(-2.2117305129276,52.9701726633241,19.8665633390223));
#142292=CARTESIAN_POINT('Ctrl Pts',(-2.26149946722125,52.9764771857566,
19.8598776621395));
#142293=CARTESIAN_POINT('Ctrl Pts',(-2.30946725517025,52.9825535439895,
19.8534339436495));
#142294=CARTESIAN_POINT('Ctrl Pts',(-2.35124935184932,52.9878500981564,
19.8475802604847));
#142295=CARTESIAN_POINT('Ctrl Pts',(-2.38686852134506,52.9923739410307,
19.8424755604551));
#142296=CARTESIAN_POINT('Ctrl Pts',(-2.42315643180283,52.9969827179189,
19.8372750209643));
#142297=CARTESIAN_POINT('Ctrl Pts',(-2.45304759677586,53.0007886819723,
19.8328522237169));
#142298=CARTESIAN_POINT('Ctrl Pts',(-2.47656059017739,53.0037834325548,
19.8293291407018));
#142299=CARTESIAN_POINT('Ctrl Pts',(-2.48794969635625,53.0052340148682,
19.8276226473664));
#142300=CARTESIAN_POINT('Ctrl Pts',(-2.49784227120875,53.0064942782466,
19.8261264995003));
#142301=CARTESIAN_POINT('Ctrl Pts',(-2.50623982450515,53.0075642174164,
19.8248501217027));
#142302=CARTESIAN_POINT('Ctrl Pts',(-2.51043860115335,53.0080991870014,
19.8242119328039));
#142303=CARTESIAN_POINT('Ctrl Pts',(-2.51426361701731,53.0085865756699,
19.8236286422392));
#142304=CARTESIAN_POINT('Ctrl Pts',(-2.51771501976118,53.0090263826978,
19.8231011631587));
#142305=CARTESIAN_POINT('Ctrl Pts',(-2.51944072113312,53.0092462862117,
19.8228374236185));
#142306=CARTESIAN_POINT('Ctrl Pts',(-2.52107301878937,53.0094542943155,
19.8225876341819));
#142307=CARTESIAN_POINT('Ctrl Pts',(-2.5226119287765,53.0096504069507,19.8223518923274));
#142308=CARTESIAN_POINT('Ctrl Pts',(-2.52369578386846,53.0097885291801,
19.8221858592186));
#142309=CARTESIAN_POINT('Ctrl Pts',(-2.52473331496846,53.0099207507895,
19.8220267940318));
#142310=CARTESIAN_POINT('Ctrl Pts',(-2.52572452715392,53.0100470717598,
19.8218747275148));
#142311=CARTESIAN_POINT('Ctrl Pts',(-2.52614068606714,53.0101001074251,
19.8218108826213));
#142312=CARTESIAN_POINT('Ctrl Pts',(-2.52654913347533,53.0101521607355,
19.8217482017016));
#142313=CARTESIAN_POINT('Ctrl Pts',(-2.52694540180587,53.0102026622791,
19.8216873730024));
#142314=CARTESIAN_POINT('Ctrl Pts',(-2.52729123532655,53.0102467362696,
19.8216342862389));
#142315=CARTESIAN_POINT('Ctrl Pts',(-2.52763398361741,53.0102904140468,
19.8215818147934));
#142316=CARTESIAN_POINT('Ctrl Pts',(-2.52972113201795,53.0105564150891,
19.8212610065978));
#142317=CARTESIAN_POINT('Ctrl Pts',(-2.68253691795563,53.0300323461415,
19.7977722328522));
#142318=CARTESIAN_POINT('Ctrl Pts',(-2.82950073766676,53.0488176993106,
19.7726223231398));
#142319=CARTESIAN_POINT('Ctrl Pts',(-2.97028580606735,53.0668736847077,
19.7463420670399));
#142320=CARTESIAN_POINT('Ctrl Pts',(-3.07562344057798,53.0803834610789,
19.7266787601045));
#142321=CARTESIAN_POINT('Ctrl Pts',(-3.17750316809067,53.0934848697987,
19.7063833504053));
#142322=CARTESIAN_POINT('Ctrl Pts',(-3.27580523063199,53.1061612398128,
19.6856859537793));
#142323=CARTESIAN_POINT('Ctrl Pts',(-3.39064723105671,53.120970488499,19.6615060905021));
#142324=CARTESIAN_POINT('Ctrl Pts',(-3.50060395482759,53.1352100255443,
19.6367762958025));
#142325=CARTESIAN_POINT('Ctrl Pts',(-3.60571352425831,53.1488570736163,
19.6118232380779));
#142326=CARTESIAN_POINT('Ctrl Pts',(-3.65826830897368,53.1556805976522,
19.5993467092156));
#142327=CARTESIAN_POINT('Ctrl Pts',(-3.70961153383558,53.1623562431759,
19.5868141389406));
#142328=CARTESIAN_POINT('Ctrl Pts',(-3.75974898990876,53.1688845862248,
19.5742638603229));
#142329=CARTESIAN_POINT('Ctrl Pts',(-3.78481771794535,53.1721487577492,
19.5679887210141));
#142330=CARTESIAN_POINT('Ctrl Pts',(-3.80958500224557,53.1753761013721,
19.5617091405094));
#142331=CARTESIAN_POINT('Ctrl Pts',(-3.8340516393187,53.1785667618684,19.5554297685637));
#142332=CARTESIAN_POINT('Ctrl Pts',(-3.84628495785527,53.1801620921166,
19.5522900825908));
#142333=CARTESIAN_POINT('Ctrl Pts',(-3.85844311448073,53.1817482514382,
19.549150447731));
#142334=CARTESIAN_POINT('Ctrl Pts',(-3.87052620984385,53.1833252592385,
19.5460114377061));
#142335=CARTESIAN_POINT('Ctrl Pts',(-3.8795885313662,53.1845080150888,19.5436571801875));
#142336=CARTESIAN_POINT('Ctrl Pts',(-3.88860863091285,53.1856856231801,
19.5413032740618));
#142337=CARTESIAN_POINT('Ctrl Pts',(-3.89758655167459,53.1868580924625,
19.5389499591981));
#142338=CARTESIAN_POINT('Ctrl Pts',(-3.9005791919285,53.1872489155566,19.5381655209102));
#142339=CARTESIAN_POINT('Ctrl Pts',(-3.90199970993217,53.1874344255868,
19.5377932254299));
#142340=CARTESIAN_POINT('Ctrl Pts',(-3.90655041450889,53.1880288492157,
19.536596850187));
#142341=CARTESIAN_POINT('Ctrl Pts',(-4.07940281468906,53.2106072322445,
19.4911541437316));
#142342=CARTESIAN_POINT('Ctrl Pts',(-4.24617855888612,53.2325736121465,
19.4434049406812));
#142343=CARTESIAN_POINT('Ctrl Pts',(-4.40687520102908,53.2538939195514,
19.3938908916983));
#142344=CARTESIAN_POINT('Ctrl Pts',(-4.57317088950378,53.2759570762615,
19.3426516576048));
#142345=CARTESIAN_POINT('Ctrl Pts',(-4.73295681154028,53.2973283318185,
19.2895231525183));
#142346=CARTESIAN_POINT('Ctrl Pts',(-4.88628725358572,53.3179820444084,
19.2351046159285));
#142347=CARTESIAN_POINT('Ctrl Pts',(-5.04744563594501,53.3396901857682,
19.1779078635407));
#142348=CARTESIAN_POINT('Ctrl Pts',(-5.20147297661024,53.3606057969548,
19.1192867447354));
#142349=CARTESIAN_POINT('Ctrl Pts',(-5.34848862909025,53.3807113279895,
19.059924357789));
#142350=CARTESIAN_POINT('Ctrl Pts',(-5.38192230490343,53.3852836425378,
19.0464244156592));
#142351=CARTESIAN_POINT('Ctrl Pts',(-5.41499355485518,53.3898141028564,
19.0328860615375));
#142352=CARTESIAN_POINT('Ctrl Pts',(-5.44770412357024,53.3943025693096,
19.0193171861628));
#142353=CARTESIAN_POINT('Ctrl Pts',(-5.57556594919703,53.4118474649663,
18.9662780234317));
#142354=CARTESIAN_POINT('Ctrl Pts',(-5.69791592700086,53.4287279456297,
18.9127941043216));
#142355=CARTESIAN_POINT('Ctrl Pts',(-5.81485733986887,53.4450516746776,
18.8592317053144));
#142356=CARTESIAN_POINT('Ctrl Pts',(-5.83875393241909,53.4483873749432,
18.8482864054955));
#142357=CARTESIAN_POINT('Ctrl Pts',(-5.86242470140536,53.4516998104954,
18.8373376427446));
#142358=CARTESIAN_POINT('Ctrl Pts',(-5.88587060115422,53.4549894890362,
18.8263885817699));
#142359=CARTESIAN_POINT('Ctrl Pts',(-5.98102180585962,53.4683400910434,
18.7819536761662));
#142360=CARTESIAN_POINT('Ctrl Pts',(-6.07246932472141,53.4813156771698,
18.7375158553928));
#142361=CARTESIAN_POINT('Ctrl Pts',(-6.1602787370626,53.4939490222359,18.6932735019552));
#142362=CARTESIAN_POINT('Ctrl Pts',(-6.27656975016451,53.5106800816682,
18.6346808298703));
#142363=CARTESIAN_POINT('Ctrl Pts',(-6.38647984284771,53.5268105083327,
18.5764327785332));
#142364=CARTESIAN_POINT('Ctrl Pts',(-6.49017226506079,53.5423588487378,
18.5189851069548));
#142365=CARTESIAN_POINT('Ctrl Pts',(-6.51661562101966,53.54632394369,18.5043349599514));
#142366=CARTESIAN_POINT('Ctrl Pts',(-6.54265399078915,53.5502518093162,
18.4897359727675));
#142367=CARTESIAN_POINT('Ctrl Pts',(-6.56827433790374,53.5541359959531,
18.475209260559));
#142368=CARTESIAN_POINT('Ctrl Pts',(-6.57495160968521,53.5551483073675,
18.4714232538717));
#142369=CARTESIAN_POINT('Ctrl Pts',(-6.5816004216677,53.556157606156,18.4676422403085));
#142370=CARTESIAN_POINT('Ctrl Pts',(-6.58822006974787,53.5571636830883,
18.4638669062352));
#142371=CARTESIAN_POINT('Ctrl Pts',(-6.58822973931853,53.557165152703,18.4638613914617));
#142372=CARTESIAN_POINT('Ctrl Pts',(-6.58824216933297,53.5571670417926,
18.4638543024021));
#142373=CARTESIAN_POINT('Ctrl Pts',(-6.58825628528377,53.5571691870709,
18.4638462518153));
#142374=CARTESIAN_POINT('Ctrl Pts',(-6.58827843270966,53.5571725529365,
18.4638336207302));
#142375=CARTESIAN_POINT('Ctrl Pts',(-6.58830473036367,53.5571765494483,
18.4638186227876));
#142376=CARTESIAN_POINT('Ctrl Pts',(-6.5883310282981,53.5571805459617,18.4638036247233));
#142377=CARTESIAN_POINT('Ctrl Pts',(-6.58854868857797,53.5578319613146,
18.4643531144988));
#142378=CARTESIAN_POINT('Ctrl Pts',(-6.60597461924106,53.5568583919077,
18.45865383378));
#142379=CARTESIAN_POINT('Ctrl Pts',(-6.63039811351942,53.5557196218087,
18.4503762149711));
#142380=CARTESIAN_POINT('Ctrl Pts',(-6.6617902241428,53.5544141444738,18.4394365736135));
#142381=CARTESIAN_POINT('Ctrl Pts',(-6.69313779550853,53.5531105193556,
18.4285124534647));
#142382=CARTESIAN_POINT('Ctrl Pts',(-6.73143430265734,53.5516406602303,
18.4149338384805));
#142383=CARTESIAN_POINT('Ctrl Pts',(-6.77663149804656,53.550003127044,18.3985693199362));
#142384=CARTESIAN_POINT('Ctrl Pts',(-6.82166609858909,53.5483714848086,
18.3822636720002));
#142385=CARTESIAN_POINT('Ctrl Pts',(-6.87355193484556,53.5465733733426,
18.3631920857278));
#142386=CARTESIAN_POINT('Ctrl Pts',(-6.93222058742666,53.5446074192983,
18.3411773002391));
#142387=CARTESIAN_POINT('Ctrl Pts',(-6.98508571685895,53.5428359380995,
18.3213402248491));
#142388=CARTESIAN_POINT('Ctrl Pts',(-7.04345793742714,53.5409281789362,
18.2991128240808));
#142389=CARTESIAN_POINT('Ctrl Pts',(-7.1072714337926,53.5388831670373,18.2743327707322));
#142390=CARTESIAN_POINT('Ctrl Pts',(-7.14998321921154,53.5375143953138,
18.2577469326011));
#142391=CARTESIAN_POINT('Ctrl Pts',(-7.19513233164866,53.5360841357843,
18.2400168548491));
#142392=CARTESIAN_POINT('Ctrl Pts',(-7.24269520372969,53.5345921076166,
18.2210868855646));
#142393=CARTESIAN_POINT('Ctrl Pts',(-7.26305305463181,53.5339534900216,
18.2129844839346));
#142394=CARTESIAN_POINT('Ctrl Pts',(-7.28072660522472,53.5333999754397,
18.2059133568101));
#142395=CARTESIAN_POINT('Ctrl Pts',(-7.29945877577426,53.5328122272945,
18.1983881583768));
#142396=CARTESIAN_POINT('Ctrl Pts',(-7.30119378323004,53.5327577890001,
18.1976911609117));
#142397=CARTESIAN_POINT('Ctrl Pts',(-7.30293785895726,53.5327030570192,
18.1969902343231));
#142398=CARTESIAN_POINT('Ctrl Pts',(-7.30469396880183,53.5326479365266,
18.1962841777738));
#142399=CARTESIAN_POINT('Ctrl Pts',(-7.3254100831147,53.5319977024719,18.1879551155393));
#142400=CARTESIAN_POINT('Ctrl Pts',(-7.34650885719664,53.5313347760336,
18.1794306020317));
#142401=CARTESIAN_POINT('Ctrl Pts',(-7.36798848852775,53.5306591281345,
18.1707065248735));
#142402=CARTESIAN_POINT('Ctrl Pts',(-7.41094775119024,53.5293078323361,
18.1532583705572));
#142403=CARTESIAN_POINT('Ctrl Pts',(-7.45543047413368,53.5279057322926,
18.1350120285512));
#142404=CARTESIAN_POINT('Ctrl Pts',(-7.50142152194052,53.5264521920628,
18.1159332464009));
#142405=CARTESIAN_POINT('Ctrl Pts',(-7.59340361755408,53.5235451116032,
18.0777756821003));
#142406=CARTESIAN_POINT('Ctrl Pts',(-7.69141949870304,53.5204335562376,
18.036289413959));
#142407=CARTESIAN_POINT('Ctrl Pts',(-7.79532641420307,53.5171155620139,
17.9911720627085));
#142408=CARTESIAN_POINT('Ctrl Pts',(-7.90428314943247,53.5136363150707,
17.943862032661));
#142409=CARTESIAN_POINT('Ctrl Pts',(-8.01971809377025,53.5099299842672,
17.8925595597011));
#142410=CARTESIAN_POINT('Ctrl Pts',(-8.14143329593857,53.5059948666422,
17.8368771198037));
#142411=CARTESIAN_POINT('Ctrl Pts',(-8.25186622486331,53.5024245109493,
17.7863561099544));
#142412=CARTESIAN_POINT('Ctrl Pts',(-8.36746884604132,53.498665816958,17.7322288995814));
#142413=CARTESIAN_POINT('Ctrl Pts',(-8.4880669732879,53.4947175160218,17.6741798586385));
#142414=CARTESIAN_POINT('Ctrl Pts',(-8.62101486924299,53.4903648920297,
17.6101863453746));
#142415=CARTESIAN_POINT('Ctrl Pts',(-8.76016944467434,53.4857763772845,
17.5413630791384));
#142416=CARTESIAN_POINT('Ctrl Pts',(-8.90520508121718,53.4809538767976,
17.4672685066141));
#142417=CARTESIAN_POINT('Ctrl Pts',(-9.04925278685398,53.47616422546,17.3936786398291));
#142418=CARTESIAN_POINT('Ctrl Pts',(-9.1991019601824,53.4711437649746,17.3148886913866));
#142419=CARTESIAN_POINT('Ctrl Pts',(-9.3543895384538,53.465894371466,17.2304404422381));
#142420=CARTESIAN_POINT('Ctrl Pts',(-9.50721738327924,53.4607281276138,
17.1473298415043));
#142421=CARTESIAN_POINT('Ctrl Pts',(-9.66531289257575,53.4553401455955,
17.0587384128528));
#142422=CARTESIAN_POINT('Ctrl Pts',(-9.82828405725232,53.4497322265276,
16.9642097202284));
#142423=CARTESIAN_POINT('Ctrl Pts',(-9.96885995719781,53.4448949396901,
16.8826710255599));
#142424=CARTESIAN_POINT('Ctrl Pts',(-10.1130629692812,53.4398940094799,
16.796714301953));
#142425=CARTESIAN_POINT('Ctrl Pts',(-10.2606116153008,53.4347306019963,
16.7060376106314));
#142426=CARTESIAN_POINT('Ctrl Pts',(-10.4224943099946,53.4290655800541,
16.6065518645196));
#142427=CARTESIAN_POINT('Ctrl Pts',(-10.5884512521208,53.4232025106613,
16.5013577972399));
#142428=CARTESIAN_POINT('Ctrl Pts',(-10.7580983787803,53.4171465148261,
16.3900152773066));
#142429=CARTESIAN_POINT('Ctrl Pts',(-10.9251919119463,53.4111816761586,
16.2803487276067));
#142430=CARTESIAN_POINT('Ctrl Pts',(-11.0958655622215,53.4050296751113,
16.1647171810355));
#142431=CARTESIAN_POINT('Ctrl Pts',(-11.2697029307056,53.3986954241667,
16.042691118955));
#142432=CARTESIAN_POINT('Ctrl Pts',(-11.4397426961728,53.3924995495143,
15.9233308044381));
#142433=CARTESIAN_POINT('Ctrl Pts',(-11.6128095782218,53.3861293006119,
15.797852071208));
#142434=CARTESIAN_POINT('Ctrl Pts',(-11.7884640925512,53.3795892962909,
15.6658478681369));
#142435=CARTESIAN_POINT('Ctrl Pts',(-11.8302254482615,53.3780344290686,
15.6344642484175));
#142436=CARTESIAN_POINT('Ctrl Pts',(-11.872132839207,53.3764699624304,15.6027117748476));
#142437=CARTESIAN_POINT('Ctrl Pts',(-11.9141799124211,53.3748959720641,
15.5705849444396));
#142438=CARTESIAN_POINT('Ctrl Pts',(-11.9196058055082,53.3746928591529,
15.5664391922221));
#142439=CARTESIAN_POINT('Ctrl Pts',(-11.9250340243663,53.3744895876425,
15.5622872061385));
#142440=CARTESIAN_POINT('Ctrl Pts',(-11.9304645551322,53.3742861576957,
15.5581289743599));
#142441=CARTESIAN_POINT('Ctrl Pts',(-12.0987242994518,53.3679830775171,
15.4292901838165));
#142442=CARTESIAN_POINT('Ctrl Pts',(-12.2692074656404,53.3615277305009,
15.2944555767438));
#142443=CARTESIAN_POINT('Ctrl Pts',(-12.4414785524699,53.3549241030457,
15.1532741259544));
#142444=CARTESIAN_POINT('Ctrl Pts',(-12.6162614932853,53.3482241892765,
15.0100341336162));
#142445=CARTESIAN_POINT('Ctrl Pts',(-12.7929628329046,53.3413864091911,
14.8601705364381));
#142446=CARTESIAN_POINT('Ctrl Pts',(-12.9710523286236,53.3344071287152,
14.7033375630304));
#142447=CARTESIAN_POINT('Ctrl Pts',(-13.1453218976123,53.3275775501628,
14.5498685750441));
#142448=CARTESIAN_POINT('Ctrl Pts',(-13.3209207597284,53.3206124763987,
14.3897258096287));
#142449=CARTESIAN_POINT('Ctrl Pts',(-13.4973028305152,53.3135085200959,
14.2225920682433));
#142450=CARTESIAN_POINT('Ctrl Pts',(-13.6003309817927,53.3093589629364,
14.12496604359));
#142451=CARTESIAN_POINT('Ctrl Pts',(-13.7036254308781,53.3051620200518,
14.0249548721179));
#142452=CARTESIAN_POINT('Ctrl Pts',(-13.8070691873584,53.3009170191198,
13.9224968028463));
#142453=CARTESIAN_POINT('Ctrl Pts',(-13.8122886258475,53.300702830057,13.9173270989563));
#142454=CARTESIAN_POINT('Ctrl Pts',(-13.8175084471069,53.3004885133233,
13.9121511702237));
#142455=CARTESIAN_POINT('Ctrl Pts',(-13.8227286351991,53.3002740695014,
13.9069690082385));
#142456=CARTESIAN_POINT('Ctrl Pts',(-13.8975179117481,53.2972017475819,
13.8327245291132));
#142457=CARTESIAN_POINT('Ctrl Pts',(-13.9723826391202,53.2941033414538,
13.7572005683361));
#142458=CARTESIAN_POINT('Ctrl Pts',(-14.0472749653697,53.2909805663811,
13.6803726462794));
#142459=CARTESIAN_POINT('Ctrl Pts',(-14.1389446210003,53.2871582293026,
13.5863337839493));
#142460=CARTESIAN_POINT('Ctrl Pts',(-14.2306557028887,53.2832994698364,
13.4903411599875));
#142461=CARTESIAN_POINT('Ctrl Pts',(-14.3223219898432,53.2794006103644,
13.3923563206584));
#142462=CARTESIAN_POINT('Ctrl Pts',(-14.4925354781958,53.2721608879607,
13.2104100254392));
#142463=CARTESIAN_POINT('Ctrl Pts',(-14.662593669439,53.26478806473,13.0215894364319));
#142464=CARTESIAN_POINT('Ctrl Pts',(-14.8318920514543,53.2572784312783,
12.8256411815968));
#142465=CARTESIAN_POINT('Ctrl Pts',(-14.8500262244747,53.2564740467903,
12.8046524425792));
#142466=CARTESIAN_POINT('Ctrl Pts',(-14.8681523610308,53.255667573844,12.7835819530745));
#142467=CARTESIAN_POINT('Ctrl Pts',(-14.886269686376,53.2548590185503,12.7624293789403));
#142468=CARTESIAN_POINT('Ctrl Pts',(-15.0572048389502,53.2472303802237,
12.5628569576218));
#142469=CARTESIAN_POINT('Ctrl Pts',(-15.2273589399634,53.2394163765509,
12.3559749895923));
#142470=CARTESIAN_POINT('Ctrl Pts',(-15.3961372969422,53.2314228695141,
12.1415859003204));
#142471=CARTESIAN_POINT('Ctrl Pts',(-15.5604504731587,53.2236408377783,
11.9328686640883));
#142472=CARTESIAN_POINT('Ctrl Pts',(-15.7234596892076,53.2156886746601,
11.7170361398089));
#142473=CARTESIAN_POINT('Ctrl Pts',(-15.8845782104789,53.2075717999033,
11.4939371595016));
#142474=CARTESIAN_POINT('Ctrl Pts',(-16.0434147601912,53.1995698869596,
11.2739979992069));
#142475=CARTESIAN_POINT('Ctrl Pts',(-16.2004138212893,53.1914078946088,
11.0469965847969));
#142476=CARTESIAN_POINT('Ctrl Pts',(-16.3549758141996,53.183091031357,10.8128210607871));
#142477=CARTESIAN_POINT('Ctrl Pts',(-16.5062723224503,53.1749498813504,
10.5835930440326));
#142478=CARTESIAN_POINT('Ctrl Pts',(-16.6552336320789,53.166660334866,10.3474907394181));
#142479=CARTESIAN_POINT('Ctrl Pts',(-16.8012612618545,53.158227299321,10.1044431231221));
#142480=CARTESIAN_POINT('Ctrl Pts',(-16.9094855344055,53.1519773921038,
9.92431521507255));
#142481=CARTESIAN_POINT('Ctrl Pts',(-17.0160977205087,53.1456486722646,
9.74037318670258));
#142482=CARTESIAN_POINT('Ctrl Pts',(-17.1208410085407,53.1392431478475,
9.55260116015427));
#142483=CARTESIAN_POINT('Ctrl Pts',(-17.2570004638766,53.1309163831243,
9.30850975017013));
#142484=CARTESIAN_POINT('Ctrl Pts',(-17.3899992358141,53.1224604381493,
9.05795123307536));
#142485=CARTESIAN_POINT('Ctrl Pts',(-17.5192423128296,53.1138871708905,
8.80090541319442));
#142486=CARTESIAN_POINT('Ctrl Pts',(-17.5744411761959,53.1102255851487,
8.69112284365076));
#142487=CARTESIAN_POINT('Ctrl Pts',(-17.6289545227378,53.106542588741,8.58015738464891));
#142488=CARTESIAN_POINT('Ctrl Pts',(-17.6827338991287,53.1028391382947,
8.46800951030831));
#142489=CARTESIAN_POINT('Ctrl Pts',(-17.6843903944049,53.1027250657899,
8.46455516709066));
#142490=CARTESIAN_POINT('Ctrl Pts',(-17.6860461932296,53.1026109738763,
8.46109970216429));
#142491=CARTESIAN_POINT('Ctrl Pts',(-17.6877012941678,53.1024968625817,
8.45764311556272));
#142492=CARTESIAN_POINT('Ctrl Pts',(-17.8101939323426,53.0940515809732,
8.20182402795036));
#142493=CARTESIAN_POINT('Ctrl Pts',(-17.9288669820466,53.0855000523537,
7.93985812884266));
#142494=CARTESIAN_POINT('Ctrl Pts',(-18.0431215969918,53.0768532458181,
7.67177744930458));
#142495=CARTESIAN_POINT('Ctrl Pts',(-18.1560869193902,53.0683040131374,
7.40672189415431));
#142496=CARTESIAN_POINT('Ctrl Pts',(-18.2647329835556,53.059661640833,7.13568865110337));
#142497=CARTESIAN_POINT('Ctrl Pts',(-18.3684468158894,53.0509367474555,
6.85874555785573));
#142498=CARTESIAN_POINT('Ctrl Pts',(-18.4703508883856,53.0423640995526,
6.58663499732024));
#142499=CARTESIAN_POINT('Ctrl Pts',(-18.5674933381943,53.0337117855082,
6.30881895411561));
#142500=CARTESIAN_POINT('Ctrl Pts',(-18.6592595936878,53.0249898917969,
6.02539909093768));
#142501=CARTESIAN_POINT('Ctrl Pts',(-18.7306555768033,53.0182040839551,
5.80489276584883));
#142502=CARTESIAN_POINT('Ctrl Pts',(-18.7987972800856,53.0113755542233,
5.58099522325737));
#142503=CARTESIAN_POINT('Ctrl Pts',(-18.863379276657,53.0045107178681,5.3537705274421));
#142504=CARTESIAN_POINT('Ctrl Pts',(-18.872773051479,53.0035121930418,5.32071955751572));
#142505=CARTESIAN_POINT('Ctrl Pts',(-18.8820914916359,53.0025129004679,
5.28759821696513));
#142506=CARTESIAN_POINT('Ctrl Pts',(-18.8913337606332,53.0015127420832,
5.25440676661311));
#142507=CARTESIAN_POINT('Ctrl Pts',(-18.9037828731907,53.0001655529556,
5.20969868664916));
#142508=CARTESIAN_POINT('Ctrl Pts',(-18.9160954154363,52.9988153619302,
5.16486343458559));
#142509=CARTESIAN_POINT('Ctrl Pts',(-18.9282690635062,52.9974621648347,
5.11990161276515));
#142510=CARTESIAN_POINT('Ctrl Pts',(-18.9289043954976,52.9973915426678,
5.11755509480873));
#142511=CARTESIAN_POINT('Ctrl Pts',(-18.9295393491784,52.9973209123131,
5.11520823211875));
#142512=CARTESIAN_POINT('Ctrl Pts',(-18.9301739242171,52.9972502737701,
5.11286102478258));
#142513=CARTESIAN_POINT('Ctrl Pts',(-19.0080395662398,52.9885825588874,
4.82484653471939));
#142514=CARTESIAN_POINT('Ctrl Pts',(-19.0802066769764,52.9797915849351,
4.53163971612208));
#142515=CARTESIAN_POINT('Ctrl Pts',(-19.1460476732471,52.9708761055461,
4.23342067970628));
#142516=CARTESIAN_POINT('Ctrl Pts',(-19.2138076257722,52.9617007817455,
3.92650995699265));
#142517=CARTESIAN_POINT('Ctrl Pts',(-19.2748654237919,52.9523936156459,
3.61428976922311));
#142518=CARTESIAN_POINT('Ctrl Pts',(-19.3286882439107,52.9429545882549,
3.29704186833156));
#142519=CARTESIAN_POINT('Ctrl Pts',(-19.3815977111172,52.9336757375909,
2.98517754439752));
#142520=CARTESIAN_POINT('Ctrl Pts',(-19.4275156325981,52.9242694624402,
2.66845465544652));
#142521=CARTESIAN_POINT('Ctrl Pts',(-19.4659271359203,52.9147357512927,
2.34719040603683));
#142522=CARTESIAN_POINT('Ctrl Pts',(-19.5039777471095,52.9052916133473,
2.02894456856548));
#142523=CARTESIAN_POINT('Ctrl Pts',(-19.5346623084537,52.8957224220487,
1.70624220893038));
#142524=CARTESIAN_POINT('Ctrl Pts',(-19.5574720855807,52.8860281818212,
1.37944183222227));
#142525=CARTESIAN_POINT('Ctrl Pts',(-19.5799814315807,52.8764616259415,
1.05694579417277));
#142526=CARTESIAN_POINT('Ctrl Pts',(-19.5948220429854,52.8667732926012,
0.730458922209864));
#142527=CARTESIAN_POINT('Ctrl Pts',(-19.6014973047724,52.8569632135742,
0.400375905194853));
#142528=CARTESIAN_POINT('Ctrl Pts',(-19.6041846511226,52.8530138433608,
0.267490121936663));
#142529=CARTESIAN_POINT('Ctrl Pts',(-19.6055485285421,52.8490447418501,
0.134022078529104));
#142530=CARTESIAN_POINT('Ctrl Pts',(-19.6055561870393,52.8450559129595,
-9.8002723884594E-8));
#142531=CARTESIAN_POINT('Ctrl Pts',(2.35308711660641,55.6631561682667,19.4810141131675));
#142532=CARTESIAN_POINT('Ctrl Pts',(-0.836177570637163,55.5686013384883,
19.86624137102));
#142533=CARTESIAN_POINT('Ctrl Pts',(-7.40437233443277,55.3794916789315,
19.040577712698));
#142534=CARTESIAN_POINT('Ctrl Pts',(-15.5097781103957,55.0958271895964,
13.2964668168065));
#142535=CARTESIAN_POINT('Ctrl Pts',(-19.9471456815097,54.8121627002612,
4.41072023820918));
#142536=CARTESIAN_POINT('Ctrl Pts',(-19.6697430247666,54.5284982109261,
-5.51852151147492));
#142537=CARTESIAN_POINT('Ctrl Pts',(-14.7420297594324,54.2448337215909,
-14.1427836181502));
#142538=CARTESIAN_POINT('Ctrl Pts',(-6.32948010341479,53.9611692322558,
-19.4238840093808));
#142539=CARTESIAN_POINT('Ctrl Pts',(3.57945598289861,53.6775047429206,-20.1130676885921));
#142540=CARTESIAN_POINT('Ctrl Pts',(12.6421595856548,53.3938402535855,-16.0475619479634));
#142541=CARTESIAN_POINT('Ctrl Pts',(18.716273712003,53.1101757642503,-8.18837881994133));
#142542=CARTESIAN_POINT('Ctrl Pts',(20.3658389755175,52.8265112749152,1.60652866949811));
#142543=CARTESIAN_POINT('Ctrl Pts',(17.2009151616198,52.54284678558,11.0216583145532));
#142544=CARTESIAN_POINT('Ctrl Pts',(9.96968294609888,52.2591822962449,17.8312589283967));
#142545=CARTESIAN_POINT('Ctrl Pts',(0.381613941123223,51.9755178069097,
20.4255421529369));
#142546=CARTESIAN_POINT('Ctrl Pts',(-9.29666955748432,51.6918533175746,
18.1912156516937));
#142547=CARTESIAN_POINT('Ctrl Pts',(-16.7772150983034,51.4081888282394,
11.6564765993009));
#142548=CARTESIAN_POINT('Ctrl Pts',(-20.2916183484425,51.1245243389043,
2.36614013857206));
#142549=CARTESIAN_POINT('Ctrl Pts',(-19.0090722426265,50.8408598495692,
-7.48355299426692));
#142550=CARTESIAN_POINT('Ctrl Pts',(-13.2327714994836,50.557195360234,-15.5641303109225));
#142551=CARTESIAN_POINT('Ctrl Pts',(-4.3282365833005,50.2735308708989,-19.96533900255));
#142552=CARTESIAN_POINT('Ctrl Pts',(5.59949572763116,49.9898663815637,-19.646731056189));
#142553=CARTESIAN_POINT('Ctrl Pts',(14.2035043067966,49.7062018922286,-14.683625538629));
#142554=CARTESIAN_POINT('Ctrl Pts',(19.4497969873469,49.4225374028934,-6.24930321681794));
#142555=CARTESIAN_POINT('Ctrl Pts',(20.0981474222916,49.1388729135583,3.66235767703155));
#142556=CARTESIAN_POINT('Ctrl Pts',(15.9952852251765,48.8552084242231,12.7082352871608));
#142557=CARTESIAN_POINT('Ctrl Pts',(8.11112918050874,48.571543934888,18.7498793855759));
#142558=CARTESIAN_POINT('Ctrl Pts',(-1.69050207272523,48.2878794455528,
20.35904212617));
#142559=CARTESIAN_POINT('Ctrl Pts',(-11.0924977459054,48.0042149562177,
17.1553165902359));
#142560=CARTESIAN_POINT('Ctrl Pts',(-17.8722211123635,47.7205504668825,
9.89606518091128));
#142561=CARTESIAN_POINT('Ctrl Pts',(-20.4269419990139,47.4368859775474,
0.297378753067758));
#142562=CARTESIAN_POINT('Ctrl Pts',(-18.1527230433581,47.1532214882123,
-9.37160816856904));
#142563=CARTESIAN_POINT('Ctrl Pts',(-11.5871908037557,46.8695569988771,
-16.8251419854719));
#142564=CARTESIAN_POINT('Ctrl Pts',(-2.28244055807874,46.585892509542,-20.3012033794262));
#142565=CARTESIAN_POINT('Ctrl Pts',(7.56187983711918,46.3022280202068,-18.9780496069259));
#142566=CARTESIAN_POINT('Ctrl Pts',(15.618567857874,46.0185635308717,-13.1684749163659));
#142567=CARTESIAN_POINT('Ctrl Pts',(19.9830182146419,45.7348990415365,-4.24586582304055));
#142568=CARTESIAN_POINT('Ctrl Pts',(19.6234725454198,45.4512345522014,5.6804681860849));
#142569=CARTESIAN_POINT('Ctrl Pts',(14.6249276356951,45.1675700628662,14.2639365255409));
#142570=CARTESIAN_POINT('Ctrl Pts',(6.1690421336071,44.8839055735311,19.4754027611177));
#142571=CARTESIAN_POINT('Ctrl Pts',(-3.74520817655413,44.6002410841959,
20.082873531152));
#142572=CARTESIAN_POINT('Ctrl Pts',(-12.7740893021154,44.3165765948608,
15.9427424258048));
#142573=CARTESIAN_POINT('Ctrl Pts',(-18.7831689917446,44.0329121055256,
8.03373861794982));
#142574=CARTESIAN_POINT('Ctrl Pts',(-20.351897643337,43.7492476161905,-1.77444522854548));
#142575=CARTESIAN_POINT('Ctrl Pts',(-17.1094269777999,43.4655831268553,
-11.163149288857));
#142576=CARTESIAN_POINT('Ctrl Pts',(-9.82227876746288,43.1819186375202,
-17.9128789804492));
#142577=CARTESIAN_POINT('Ctrl Pts',(-0.213138685564806,42.898254148185,
-20.4279946508386));
#142578=CARTESIAN_POINT('Ctrl Pts',(9.44638749380751,42.6145896588499,-18.1139216314637));
#142579=CARTESIAN_POINT('Ctrl Pts',(16.8727826965986,42.3309251695147,-11.5177080023473));
#142580=CARTESIAN_POINT('Ctrl Pts',(20.3104431872471,42.0472606801796,-2.19870213798534));
#142581=CARTESIAN_POINT('Ctrl Pts',(18.9467042160094,41.7635961908444,7.64007806930176));
#142582=CARTESIAN_POINT('Ctrl Pts',(13.1039543936255,41.4799317015093,15.6727397988915));
#142583=CARTESIAN_POINT('Ctrl Pts',(4.16342285401973,41.1962672121741,20.0003575891181));
#142584=CARTESIAN_POINT('Ctrl Pts',(-5.76134404010869,40.912602722839,19.5998803161013));
#142585=CARTESIAN_POINT('Ctrl Pts',(-14.3241261700974,40.6289382335039,
14.5659810180111));
#142586=CARTESIAN_POINT('Ctrl Pts',(-19.5006773325508,40.3452737441687,
6.08867613901365));
#142587=CARTESIAN_POINT('Ctrl Pts',(-20.0672581074617,40.0616092548336,
-3.82799498463215));
#142588=CARTESIAN_POINT('Ctrl Pts',(-15.8899285013867,39.7779447654984,
-12.8397260786543));
#142589=CARTESIAN_POINT('Ctrl Pts',(-7.95621143231152,39.4942802761632,
-18.8161391682379));
#142590=CARTESIAN_POINT('Ctrl Pts',(1.85835820784766,39.2106157868282,-20.3444070526613));
#142591=CARTESIAN_POINT('Ctrl Pts',(11.2336109894543,38.926951297493,-17.0632463996203));
#142592=CARTESIAN_POINT('Ctrl Pts',(17.9532322189983,38.6432868081578,-9.74832531460192));
#142593=CARTESIAN_POINT('Ctrl Pts',(20.4286999009559,38.3596223188227,-0.12889499355195));
#142594=CARTESIAN_POINT('Ctrl Pts',(18.0748121707474,38.0759578294876,9.52100617250831));
#142595=CARTESIAN_POINT('Ctrl Pts',(11.4480293296981,37.7922933401524,16.9201364657096));
#142596=CARTESIAN_POINT('Ctrl Pts',(2.11492632471884,37.5086288508173,20.3193375935092));
#142597=CARTESIAN_POINT('Ctrl Pts',(-7.71814636969478,37.2249643614821,
18.9150366117471));
#142598=CARTESIAN_POINT('Ctrl Pts',(-15.726645213299,36.941299872147,13.0392110278167));
#142599=CARTESIAN_POINT('Ctrl Pts',(-20.017356820919,36.6576353828118,4.08090907120032));
#142600=CARTESIAN_POINT('Ctrl Pts',(-19.5759547942569,36.3739708934767,
-5.84212189597385));
#142601=CARTESIAN_POINT('Ctrl Pts',(-14.5067866363524,36.0903064041415,
-14.3840722555241));
#142602=CARTESIAN_POINT('Ctrl Pts',(-6.00820670381315,35.8066419148064,
-19.5256201937797));
#142603=CARTESIAN_POINT('Ctrl Pts',(3.91071690116573,35.5229774254712,-20.0513015727259));
#142604=CARTESIAN_POINT('Ctrl Pts',(12.9051440864865,35.2393129361361,-15.836844039274));
#142605=CARTESIAN_POINT('Ctrl Pts',(18.8487901790361,34.9556484468009,-7.87854956109791));
#142606=CARTESIAN_POINT('Ctrl Pts',(20.3365688392524,34.6719839574659,1.94224081642136));
#142607=CARTESIAN_POINT('Ctrl Pts',(17.0167789114055,34.3883194681306,11.3038791944104));
#142608=CARTESIAN_POINT('Ctrl Pts',(9.67419956761905,34.1046549787955,17.9932850304986));
#142609=CARTESIAN_POINT('Ctrl Pts',(0.0446620780017708,33.8209904894603,
20.4290480022488));
#142610=CARTESIAN_POINT('Ctrl Pts',(-9.59548876001614,33.5373260001252,
18.0354147123321));
#142611=CARTESIAN_POINT('Ctrl Pts',(-16.9671510611812,33.2536615107901,
11.3781173646993));
#142612=CARTESIAN_POINT('Ctrl Pts',(-20.327988873431,32.9699970214549,2.03119144706522));
#142613=CARTESIAN_POINT('Ctrl Pts',(-18.882843118214,32.6863325321198,-7.79623688916886));
#142614=CARTESIAN_POINT('Ctrl Pts',(-12.974655776204,32.4026680427846,-15.7799732044501));
#142615=CARTESIAN_POINT('Ctrl Pts',(-3.99747079481186,32.1190035534495,
-20.0346838394028));
#142616=CARTESIAN_POINT('Ctrl Pts',(2.61450742368379,31.9298938938927,-19.7111920003019));
#142617=CARTESIAN_POINT('Ctrl Pts',(5.68898199535994,31.8353390641143,-18.7798406199905));
#142618=CARTESIAN_POINT('Ctrl Pts',(2.35247451361281,55.6585629685637,19.4759424235221));
#142619=CARTESIAN_POINT('Ctrl Pts',(-0.835954044174774,55.5640081387853,
19.8610686863525));
#142620=CARTESIAN_POINT('Ctrl Pts',(-7.4024480296698,55.3748984792284,19.0356203314463));
#142621=CARTESIAN_POINT('Ctrl Pts',(-15.5057382293109,55.0912339898934,
13.2930048013961));
#142622=CARTESIAN_POINT('Ctrl Pts',(-19.9419529445085,54.8075695005581,
4.40957186878231));
#142623=CARTESIAN_POINT('Ctrl Pts',(-19.6646212768537,54.5239050112231,
-5.51708469180273));
#142624=CARTESIAN_POINT('Ctrl Pts',(-14.7381916416059,54.2402405218879,
-14.1391013081035));
#142625=CARTESIAN_POINT('Ctrl Pts',(-6.32783201705067,53.9565760325528,
-19.4188266920463));
#142626=CARTESIAN_POINT('Ctrl Pts',(3.578523961509,53.6729115432176,-20.1078309249584));
#142627=CARTESIAN_POINT('Ctrl Pts',(12.6388680217749,53.3892470538825,-16.043383707438));
#142628=CARTESIAN_POINT('Ctrl Pts',(18.7114006150979,53.1055825645473,-8.18624684292945));
#142629=CARTESIAN_POINT('Ctrl Pts',(20.3605364075023,52.8219180752122,1.60611038358585));
#142630=CARTESIAN_POINT('Ctrl Pts',(17.1964366226151,52.5382535858769,11.0187886481856));
#142631=CARTESIAN_POINT('Ctrl Pts',(9.96708718002274,52.2545890965418,17.8266162724855));
#142632=CARTESIAN_POINT('Ctrl Pts',(0.381514580940291,51.9709246072066,
20.4202240336472));
#142633=CARTESIAN_POINT('Ctrl Pts',(-9.29424901920701,51.6872601178715,
18.1864792752938));
#142634=CARTESIAN_POINT('Ctrl Pts',(-16.7728468799808,51.4035956285364,
11.6534416476308));
#142635=CARTESIAN_POINT('Ctrl Pts',(-20.2863350982357,51.1199311392012,
2.36552407582162));
#142636=CARTESIAN_POINT('Ctrl Pts',(-19.0041229241428,50.8362666498662,
-7.48160453054787));
#142637=CARTESIAN_POINT('Ctrl Pts',(-13.2293261339785,50.552602160531,-15.5600779385785));
#142638=CARTESIAN_POINT('Ctrl Pts',(-4.32710965711362,50.2689376711959,
-19.9601407045388));
#142639=CARTESIAN_POINT('Ctrl Pts',(5.59803780861646,49.9852731818607,-19.641615712896));
#142640=CARTESIAN_POINT('Ctrl Pts',(14.1998061953725,49.7016086925256,-14.6798024199021));
#142641=CARTESIAN_POINT('Ctrl Pts',(19.4447329190163,49.4179442031904,-6.24767610993663));
#142642=CARTESIAN_POINT('Ctrl Pts',(20.0929145454661,49.1342797138553,3.6614041231438));
#142643=CARTESIAN_POINT('Ctrl Pts',(15.9911205946964,48.8506152245201,12.7049264931452));
#142644=CARTESIAN_POINT('Ctrl Pts',(8.10901731720995,48.566950735185,18.7449975520795));
#142645=CARTESIAN_POINT('Ctrl Pts',(-1.69006192324604,48.2832862458497,
20.3537413212014));
#142646=CARTESIAN_POINT('Ctrl Pts',(-11.0896096352173,47.9996217565146,
17.1508499268804));
#142647=CARTESIAN_POINT('Ctrl Pts',(-17.8675677913534,47.7159572671794,
9.89348858073751));
#142648=CARTESIAN_POINT('Ctrl Pts',(-20.4216235152184,47.4322927778444,
0.297301325713269));
#142649=CARTESIAN_POINT('Ctrl Pts',(-18.1479966891463,47.1486282885093,
-9.36916811923689));
#142650=CARTESIAN_POINT('Ctrl Pts',(-11.5841738917515,46.8649637991741,
-16.8207612883998));
#142651=CARTESIAN_POINT('Ctrl Pts',(-2.2818462878682,46.581299309839,-20.2959176337082));
#142652=CARTESIAN_POINT('Ctrl Pts',(7.55991097974546,46.2976348205038,-18.9731083656324));
#142653=CARTESIAN_POINT('Ctrl Pts',(15.6145013118357,46.0139703311687,-13.16504629154));
#142654=CARTESIAN_POINT('Ctrl Pts',(19.9778153135633,45.7303058418335,-4.24476034339613));
#142655=CARTESIAN_POINT('Ctrl Pts',(19.6183632578549,45.4466413524984,5.67898918457795));
#142656=CARTESIAN_POINT('Ctrl Pts',(14.621119799914,45.1629768631631,14.2602226796174));
#142657=CARTESIAN_POINT('Ctrl Pts',(6.1674359239932,44.8793123738281,19.4703320259092));
#142658=CARTESIAN_POINT('Ctrl Pts',(-3.74423305120258,44.5956478844928,
20.0776446311312));
#142659=CARTESIAN_POINT('Ctrl Pts',(-12.7707633619448,44.3119833951578,
15.9385914756894));
#142660=CARTESIAN_POINT('Ctrl Pts',(-18.7782784907623,44.0283189058226,
8.03164690453235));
#142661=CARTESIAN_POINT('Ctrl Pts',(-20.3465986985498,43.7446544164875,
-1.77398322311195));
#142662=CARTESIAN_POINT('Ctrl Pts',(-17.1049722625451,43.4609899271523,
-11.1602427829002));
#142663=CARTESIAN_POINT('Ctrl Pts',(-9.81972137877189,43.1773254378172,
-17.9082150735074));
#142664=CARTESIAN_POINT('Ctrl Pts',(-0.213083191470515,42.893660948482,
-20.4226758929682));
#142665=CARTESIAN_POINT('Ctrl Pts',(9.443927974472,42.6099964591469,-18.1092053798253));
#142666=CARTESIAN_POINT('Ctrl Pts',(16.868389595499,42.3263319698117,-11.5147091813111));
#142667=CARTESIAN_POINT('Ctrl Pts',(20.3051550357961,42.0426674804766,-2.19812967042301));
#142668=CARTESIAN_POINT('Ctrl Pts',(18.941771135994,41.7590029911413,7.63808885175711));
#142669=CARTESIAN_POINT('Ctrl Pts',(13.1005425677583,41.4753385018062,15.6686591483147));
#142670=CARTESIAN_POINT('Ctrl Pts',(4.16233883973193,41.191674012471,19.9951501734537));
#142671=CARTESIAN_POINT('Ctrl Pts',(-5.75984398126879,40.9080095231359,
19.5947771711538));
#142672=CARTESIAN_POINT('Ctrl Pts',(-14.3203966528292,40.6243450338009,
14.5621885299326));
#142673=CARTESIAN_POINT('Ctrl Pts',(-19.4956000167,40.3406805444657,6.08709085398259));
#142674=CARTESIAN_POINT('Ctrl Pts',(-20.0620332731684,40.0570160551306,
-3.82699830439993));
#142675=CARTESIAN_POINT('Ctrl Pts',(-15.8857913022283,39.7733515657954,
-12.8363830488904));
#142676=CARTESIAN_POINT('Ctrl Pts',(-7.95413990434726,39.4896870764602,
-18.8112400829384));
#142677=CARTESIAN_POINT('Ctrl Pts',(1.85787435431672,39.2060225871252,-20.3391100581702));
#142678=CARTESIAN_POINT('Ctrl Pts',(11.2306861376571,38.92235809779,-17.0588037082239));
#142679=CARTESIAN_POINT('Ctrl Pts',(17.9485578054405,38.6386936084548,-9.74578718088502));
#142680=CARTESIAN_POINT('Ctrl Pts',(20.4233809594614,38.3550291191197,-0.128861433661739));
#142681=CARTESIAN_POINT('Ctrl Pts',(18.0701061018895,38.0713646297846,9.51852722499672));
#142682=CARTESIAN_POINT('Ctrl Pts',(11.4450486506248,37.7877001404493,16.9157310352918));
#142683=CARTESIAN_POINT('Ctrl Pts',(2.11437566954724,37.5040356511143,20.3140471262575));
#142684=CARTESIAN_POINT('Ctrl Pts',(-7.71613682582219,37.2203711617791,
18.9101117769003));
#142685=CARTESIAN_POINT('Ctrl Pts',(-15.7225505275519,36.9367066724439,
13.0358160589347));
#142686=CARTESIAN_POINT('Ctrl Pts',(-20.0121449792825,36.6530421831088,
4.07984654069534));
#142687=CARTESIAN_POINT('Ctrl Pts',(-19.570857878601,36.3693776937737,-5.84060080529386));
#142688=CARTESIAN_POINT('Ctrl Pts',(-14.5030095606927,36.0857132044385,
-14.3803271303707));
#142689=CARTESIAN_POINT('Ctrl Pts',(-6.00664236988544,35.8020487151034,
-19.5205363835633));
#142690=CARTESIAN_POINT('Ctrl Pts',(3.90969868212814,35.5183842257682,-20.0460808931517));
#142691=CARTESIAN_POINT('Ctrl Pts',(12.9017840257226,35.2347197364331,-15.8327206611571));
#142692=CARTESIAN_POINT('Ctrl Pts',(18.8438825892667,34.9510552470979,-7.87649825435995));
#142693=CARTESIAN_POINT('Ctrl Pts',(20.3312738920437,34.6673907577629,1.94173512410548));
#142694=CARTESIAN_POINT('Ctrl Pts',(17.0123483056708,34.3837262684276,11.3009360443548));
#142695=CARTESIAN_POINT('Ctrl Pts',(9.67168075942046,34.1000617790925,17.988600194117));
#142696=CARTESIAN_POINT('Ctrl Pts',(0.0446503983630494,33.8163972897572,
20.4237289590255));
#142697=CARTESIAN_POINT('Ctrl Pts',(-9.59299031791114,33.5327328004222,
18.0307189233321));
#142698=CARTESIAN_POINT('Ctrl Pts',(-16.9627335925823,33.2490683110871,
11.375154844335));
#142699=CARTESIAN_POINT('Ctrl Pts',(-20.3226957496675,32.9654038217519,
2.03066268125984));
#142700=CARTESIAN_POINT('Ctrl Pts',(-18.8779274714526,32.6817393324168,
-7.79420718800329));
#142701=CARTESIAN_POINT('Ctrl Pts',(-12.9712759915485,32.3980748430816,
-15.7758642817733));
#142702=CARTESIAN_POINT('Ctrl Pts',(-3.99643345408108,32.1144103537465,
-20.0294682376252));
#142703=CARTESIAN_POINT('Ctrl Pts',(2.61383238833494,31.9253006941897,-19.7060586818794));
#142704=CARTESIAN_POINT('Ctrl Pts',(5.68750092507729,31.8307458644113,-18.7749514739398));
#142705=CARTESIAN_POINT('Ctrl Pts',(2.35186191061921,55.6539697688606,19.4708707338767));
#142706=CARTESIAN_POINT('Ctrl Pts',(-0.835730517712384,55.5594149390822,
19.855896001685));
#142707=CARTESIAN_POINT('Ctrl Pts',(-7.40052372490683,55.3703052795254,
19.0306629501947));
#142708=CARTESIAN_POINT('Ctrl Pts',(-15.5016983482262,55.0866407901903,
13.2895427859857));
#142709=CARTESIAN_POINT('Ctrl Pts',(-19.9367602075072,54.8029763008551,
4.40842349935545));
#142710=CARTESIAN_POINT('Ctrl Pts',(-19.6594995289409,54.51931181152,-5.51564787213054));
#142711=CARTESIAN_POINT('Ctrl Pts',(-14.7343535237793,54.2356473221848,
-14.1354189980568));
#142712=CARTESIAN_POINT('Ctrl Pts',(-6.32618393068655,53.9519828328497,
-19.4137693747118));
#142713=CARTESIAN_POINT('Ctrl Pts',(3.5775919401194,53.6683183435145,-20.1025941613248));
#142714=CARTESIAN_POINT('Ctrl Pts',(12.6355764578951,53.3846538541794,-16.0392054669125));
#142715=CARTESIAN_POINT('Ctrl Pts',(18.7065275181928,53.1009893648442,-8.18411486591757));
#142716=CARTESIAN_POINT('Ctrl Pts',(20.355233839487,52.8173248755091,1.60569209767359));
#142717=CARTESIAN_POINT('Ctrl Pts',(17.1919580836104,52.5336603861739,11.015918981818));
#142718=CARTESIAN_POINT('Ctrl Pts',(9.9644914139466,52.2499958968388,17.8219736165744));
#142719=CARTESIAN_POINT('Ctrl Pts',(0.381415220757358,51.9663314075036,
20.4149059143575));
#142720=CARTESIAN_POINT('Ctrl Pts',(-9.29182848092971,51.6826669181685,
18.181742898894));
#142721=CARTESIAN_POINT('Ctrl Pts',(-16.7684786616583,51.3990024288333,
11.6504066959607));
#142722=CARTESIAN_POINT('Ctrl Pts',(-20.2810518480289,51.1153379394982,
2.36490801307118));
#142723=CARTESIAN_POINT('Ctrl Pts',(-18.9991736056591,50.8316734501631,
-7.47965606682882));
#142724=CARTESIAN_POINT('Ctrl Pts',(-13.2258807684735,50.5480089608279,
-15.5560255662346));
#142725=CARTESIAN_POINT('Ctrl Pts',(-4.32598273092673,50.2643444714928,
-19.9549424065277));
#142726=CARTESIAN_POINT('Ctrl Pts',(5.59657988960176,49.9806799821576,-19.636500369603));
#142727=CARTESIAN_POINT('Ctrl Pts',(14.1961080839485,49.6970154928225,-14.6759793011752));
#142728=CARTESIAN_POINT('Ctrl Pts',(19.4396688506857,49.4133510034873,-6.24604900305533));
#142729=CARTESIAN_POINT('Ctrl Pts',(20.0876816686406,49.1296865141522,3.66045056925605));
#142730=CARTESIAN_POINT('Ctrl Pts',(15.9869559642162,48.846022024817,12.7016176991295));
#142731=CARTESIAN_POINT('Ctrl Pts',(8.10690545391116,48.5623575354819,18.7401157185831));
#142732=CARTESIAN_POINT('Ctrl Pts',(-1.68962177376686,48.2786930461467,
20.3484405162329));
#142733=CARTESIAN_POINT('Ctrl Pts',(-11.0867215245292,47.9950285568116,
17.1463832635249));
#142734=CARTESIAN_POINT('Ctrl Pts',(-17.8629144703433,47.7113640674764,
9.89091198056374));
#142735=CARTESIAN_POINT('Ctrl Pts',(-20.4163050314229,47.4276995781413,
0.297223898358779));
#142736=CARTESIAN_POINT('Ctrl Pts',(-18.1432703349345,47.1440350888062,
-9.36672806990475));
#142737=CARTESIAN_POINT('Ctrl Pts',(-11.5811569797474,46.860370599471,-16.8163805913277));
#142738=CARTESIAN_POINT('Ctrl Pts',(-2.28125201765766,46.5767061101359,
-20.2906318879902));
#142739=CARTESIAN_POINT('Ctrl Pts',(7.55794212237173,46.2930416208007,-18.9681671243389));
#142740=CARTESIAN_POINT('Ctrl Pts',(15.6104347657974,46.0093771314656,-13.1616176667141));
#142741=CARTESIAN_POINT('Ctrl Pts',(19.9726124124846,45.7257126421304,-4.2436548637517));
#142742=CARTESIAN_POINT('Ctrl Pts',(19.61325397029,45.4420481527953,5.67751018307102));
#142743=CARTESIAN_POINT('Ctrl Pts',(14.617311964133,45.1583836634601,14.256508833694));
#142744=CARTESIAN_POINT('Ctrl Pts',(6.1658297143793,44.874719174125,19.4652612907007));
#142745=CARTESIAN_POINT('Ctrl Pts',(-3.74325792585103,44.5910546847898,
20.0724157311104));
#142746=CARTESIAN_POINT('Ctrl Pts',(-12.7674374217743,44.3073901954547,
15.934440525574));
#142747=CARTESIAN_POINT('Ctrl Pts',(-18.77338798978,44.0237257061195,8.02955519111489));
#142748=CARTESIAN_POINT('Ctrl Pts',(-20.3412997537626,43.7400612167844,
-1.77352121767841));
#142749=CARTESIAN_POINT('Ctrl Pts',(-17.1005175472903,43.4563967274492,
-11.1573362769433));
#142750=CARTESIAN_POINT('Ctrl Pts',(-9.81716399008091,43.1727322381141,
-17.9035511665657));
#142751=CARTESIAN_POINT('Ctrl Pts',(-0.213027697376223,42.8890677487789,
-20.4173571350978));
#142752=CARTESIAN_POINT('Ctrl Pts',(9.44146845513648,42.6054032594438,-18.1044891281869));
#142753=CARTESIAN_POINT('Ctrl Pts',(16.8639964943994,42.3217387701086,-11.5117103602749));
#142754=CARTESIAN_POINT('Ctrl Pts',(20.2998668843451,42.0380742807735,-2.19755720286068));
#142755=CARTESIAN_POINT('Ctrl Pts',(18.9368380559786,41.7544097914383,7.63609963421245));
#142756=CARTESIAN_POINT('Ctrl Pts',(13.0971307418911,41.4707453021032,15.6645784977378));
#142757=CARTESIAN_POINT('Ctrl Pts',(4.16125482544413,41.187080812768,19.9899427577892));
#142758=CARTESIAN_POINT('Ctrl Pts',(-5.75834392242889,40.9034163234329,
19.5896740262063));
#142759=CARTESIAN_POINT('Ctrl Pts',(-14.3166671355611,40.6197518340978,
14.5583960418542));
#142760=CARTESIAN_POINT('Ctrl Pts',(-19.4905227008492,40.3360873447626,
6.08550556895152));
#142761=CARTESIAN_POINT('Ctrl Pts',(-20.056808438875,40.0524228554275,-3.82600162416772));
#142762=CARTESIAN_POINT('Ctrl Pts',(-15.8816541030699,39.7687583660923,
-12.8330400191265));
#142763=CARTESIAN_POINT('Ctrl Pts',(-7.95206837638299,39.4850938767571,
-18.8063409976389));
#142764=CARTESIAN_POINT('Ctrl Pts',(1.85739050078578,39.2014293874221,-20.3338130636791));
#142765=CARTESIAN_POINT('Ctrl Pts',(11.22776128586,38.9177648980869,-17.0543610168275));
#142766=CARTESIAN_POINT('Ctrl Pts',(17.9438833918827,38.6341004087517,-9.74324904716811));
#142767=CARTESIAN_POINT('Ctrl Pts',(20.418062017967,38.3504359194166,-0.128827873771525));
#142768=CARTESIAN_POINT('Ctrl Pts',(18.0654000330317,38.0667714300815,9.51604827748511));
#142769=CARTESIAN_POINT('Ctrl Pts',(11.4420679715514,37.7831069407463,16.911325604874));
#142770=CARTESIAN_POINT('Ctrl Pts',(2.11382501437564,37.4994424514112,20.3087566590058));
#142771=CARTESIAN_POINT('Ctrl Pts',(-7.7141272819496,37.215777962076,18.9051869420536));
#142772=CARTESIAN_POINT('Ctrl Pts',(-15.7184558418048,36.9321134727409,
13.0324210900526));
#142773=CARTESIAN_POINT('Ctrl Pts',(-20.0069331376461,36.6484489834057,
4.07878401019037));
#142774=CARTESIAN_POINT('Ctrl Pts',(-19.5657609629451,36.3647844940706,
-5.83907971461386));
#142775=CARTESIAN_POINT('Ctrl Pts',(-14.4992324850331,36.0811200047354,
-14.3765820052173));
#142776=CARTESIAN_POINT('Ctrl Pts',(-6.00507803595772,35.7974555154003,
-19.515452573347));
#142777=CARTESIAN_POINT('Ctrl Pts',(3.90868046309055,35.5137910260651,-20.0408602135774));
#142778=CARTESIAN_POINT('Ctrl Pts',(12.8984239649587,35.23012653673,-15.8285972830403));
#142779=CARTESIAN_POINT('Ctrl Pts',(18.8389749994973,34.9464620473948,-7.87444694762198));
#142780=CARTESIAN_POINT('Ctrl Pts',(20.3259789448351,34.6627975580598,1.94122943178962));
#142781=CARTESIAN_POINT('Ctrl Pts',(17.0079176999362,34.3791330687245,11.2979928942992));
#142782=CARTESIAN_POINT('Ctrl Pts',(9.66916195122188,34.0954685793894,17.9839153577354));
#142783=CARTESIAN_POINT('Ctrl Pts',(0.0446387187243297,33.8118040900542,
20.4184099158022));
#142784=CARTESIAN_POINT('Ctrl Pts',(-9.59049187580613,33.5281396007191,
18.026023134332));
#142785=CARTESIAN_POINT('Ctrl Pts',(-16.9583161239834,33.244475111384,11.3721923239707));
#142786=CARTESIAN_POINT('Ctrl Pts',(-20.3174026259039,32.9608106220488,
2.03013391545447));
#142787=CARTESIAN_POINT('Ctrl Pts',(-18.8730118246912,32.6771461327137,
-7.79217748683771));
#142788=CARTESIAN_POINT('Ctrl Pts',(-12.9678962068931,32.3934816433785,
-15.7717553590965));
#142789=CARTESIAN_POINT('Ctrl Pts',(-3.9953961133503,32.1098171540434,-20.0242526358475));
#142790=CARTESIAN_POINT('Ctrl Pts',(2.6131573529861,31.9207074944866,-19.7009253634569));
#142791=CARTESIAN_POINT('Ctrl Pts',(5.68601985479465,31.8261526647082,-18.7700623278891));
#142792=CARTESIAN_POINT('Ctrl Pts',(2.35124930762562,55.6493765691575,19.4657990442313));
#142793=CARTESIAN_POINT('Ctrl Pts',(-0.835506991249996,55.5548217393791,
19.8507233170175));
#142794=CARTESIAN_POINT('Ctrl Pts',(-7.39859942014385,55.3657120798223,
19.025705568943));
#142795=CARTESIAN_POINT('Ctrl Pts',(-15.4976584671414,55.0820475904872,
13.2860807705753));
#142796=CARTESIAN_POINT('Ctrl Pts',(-19.931567470506,54.798383101152,4.40727512992858));
#142797=CARTESIAN_POINT('Ctrl Pts',(-19.654377781028,54.5147186118169,-5.51421105245834));
#142798=CARTESIAN_POINT('Ctrl Pts',(-14.7305154059527,54.2310541224818,
-14.13173668801));
#142799=CARTESIAN_POINT('Ctrl Pts',(-6.32453584432243,53.9473896331466,
-19.4087120573774));
#142800=CARTESIAN_POINT('Ctrl Pts',(3.57665991872979,53.6637251438114,-20.0973573976911));
#142801=CARTESIAN_POINT('Ctrl Pts',(12.6322848940153,53.3800606544763,-16.035027226387));
#142802=CARTESIAN_POINT('Ctrl Pts',(18.7016544212876,53.0963961651411,-8.18198288890569));
#142803=CARTESIAN_POINT('Ctrl Pts',(20.3499312714717,52.812731675806,1.60527381176133));
#142804=CARTESIAN_POINT('Ctrl Pts',(17.1874795446057,52.5290671864708,11.0130493154504));
#142805=CARTESIAN_POINT('Ctrl Pts',(9.96189564787046,52.2454026971357,17.8173309606632));
#142806=CARTESIAN_POINT('Ctrl Pts',(0.381315860574426,51.9617382078005,
20.4095877950678));
#142807=CARTESIAN_POINT('Ctrl Pts',(-9.2894079426524,51.6780737184654,18.1770065224941));
#142808=CARTESIAN_POINT('Ctrl Pts',(-16.7641104433357,51.3944092291302,
11.6473717442906));
#142809=CARTESIAN_POINT('Ctrl Pts',(-20.2757685978221,51.1107447397951,
2.36429195032073));
#142810=CARTESIAN_POINT('Ctrl Pts',(-18.9942242871754,50.82708025046,-7.47770760310978));
#142811=CARTESIAN_POINT('Ctrl Pts',(-13.2224354029684,50.5434157611248,
-15.5519731938906));
#142812=CARTESIAN_POINT('Ctrl Pts',(-4.32485580473984,50.2597512717897,
-19.9497441085165));
#142813=CARTESIAN_POINT('Ctrl Pts',(5.59512197058706,49.9760867824545,-19.6313850263099));
#142814=CARTESIAN_POINT('Ctrl Pts',(14.1924099725245,49.6924222931194,-14.6721561824483));
#142815=CARTESIAN_POINT('Ctrl Pts',(19.4346047823551,49.4087578037842,-6.24442189617403));
#142816=CARTESIAN_POINT('Ctrl Pts',(20.0824487918151,49.1250933144491,3.6594970153683));
#142817=CARTESIAN_POINT('Ctrl Pts',(15.982791333736,48.8414288251139,12.6983089051138));
#142818=CARTESIAN_POINT('Ctrl Pts',(8.10479359061236,48.5577643357788,18.7352338850867));
#142819=CARTESIAN_POINT('Ctrl Pts',(-1.68918162428767,48.2740998464436,
20.3431397112644));
#142820=CARTESIAN_POINT('Ctrl Pts',(-11.0838334138411,47.9904353571085,
17.1419166001694));
#142821=CARTESIAN_POINT('Ctrl Pts',(-17.8582611493331,47.7067708677733,
9.88833538038999));
#142822=CARTESIAN_POINT('Ctrl Pts',(-20.4109865476274,47.4231063784382,
0.297146471004289));
#142823=CARTESIAN_POINT('Ctrl Pts',(-18.1385439807228,47.1394418891031,
-9.3642880205726));
#142824=CARTESIAN_POINT('Ctrl Pts',(-11.5781400677432,46.8557773997679,
-16.8119998942556));
#142825=CARTESIAN_POINT('Ctrl Pts',(-2.28065774744712,46.5721129104328,
-20.2853461422722));
#142826=CARTESIAN_POINT('Ctrl Pts',(7.55597326499801,46.2884484210976,-18.9632258830455));
#142827=CARTESIAN_POINT('Ctrl Pts',(15.6063682197591,46.0047839317625,-13.1581890418883));
#142828=CARTESIAN_POINT('Ctrl Pts',(19.967409511406,45.7211194424273,-4.24254938410727));
#142829=CARTESIAN_POINT('Ctrl Pts',(19.6081446827251,45.4374549530922,5.67603118156409));
#142830=CARTESIAN_POINT('Ctrl Pts',(14.6135041283519,45.153790463757,14.2527949877705));
#142831=CARTESIAN_POINT('Ctrl Pts',(6.16422350476539,44.8701259744219,19.4601905554922));
#142832=CARTESIAN_POINT('Ctrl Pts',(-3.74228280049948,44.5864614850867,
20.0671868310897));
#142833=CARTESIAN_POINT('Ctrl Pts',(-12.7641114816037,44.3027969957516,
15.9302895754586));
#142834=CARTESIAN_POINT('Ctrl Pts',(-18.7684974887977,44.0191325064164,
8.02746347769743));
#142835=CARTESIAN_POINT('Ctrl Pts',(-20.3360008089754,43.7354680170813,
-1.77305921224488));
#142836=CARTESIAN_POINT('Ctrl Pts',(-17.0960628320355,43.4518035277461,
-11.1544297709865));
#142837=CARTESIAN_POINT('Ctrl Pts',(-9.81460660138991,43.168139038411,-17.8988872596239));
#142838=CARTESIAN_POINT('Ctrl Pts',(-0.212972203281932,42.8844745490758,
-20.4120383772274));
#142839=CARTESIAN_POINT('Ctrl Pts',(9.43900893580097,42.6008100597407,-18.0997728765485));
#142840=CARTESIAN_POINT('Ctrl Pts',(16.8596033932998,42.3171455704055,-11.5087115392387));
#142841=CARTESIAN_POINT('Ctrl Pts',(20.2945787328941,42.0334810810704,-2.19698473529835));
#142842=CARTESIAN_POINT('Ctrl Pts',(18.9319049759631,41.7498165917352,7.6341104166678));
#142843=CARTESIAN_POINT('Ctrl Pts',(13.093718916024,41.4661521024001,15.6604978471609));
#142844=CARTESIAN_POINT('Ctrl Pts',(4.16017081115633,41.1824876130649,19.9847353421248));
#142845=CARTESIAN_POINT('Ctrl Pts',(-5.75684386358899,40.8988231237298,
19.5845708812588));
#142846=CARTESIAN_POINT('Ctrl Pts',(-14.3129376182929,40.6151586343947,
14.5546035537758));
#142847=CARTESIAN_POINT('Ctrl Pts',(-19.4854453849984,40.3314941450595,
6.08392028392046));
#142848=CARTESIAN_POINT('Ctrl Pts',(-20.0515836045816,40.0478296557244,
-3.8250049439355));
#142849=CARTESIAN_POINT('Ctrl Pts',(-15.8775169039115,39.7641651663892,
-12.8296969893626));
#142850=CARTESIAN_POINT('Ctrl Pts',(-7.94999684841872,39.480500677054,-18.8014419123395));
#142851=CARTESIAN_POINT('Ctrl Pts',(1.85690664725484,39.196836187719,-20.3285160691879));
#142852=CARTESIAN_POINT('Ctrl Pts',(11.2248364340628,38.9131716983838,-17.049918325431));
#142853=CARTESIAN_POINT('Ctrl Pts',(17.9392089783248,38.6295072090486,-9.7407109134512));
#142854=CARTESIAN_POINT('Ctrl Pts',(20.4127430764725,38.3458427197135,-0.128794313881315));
#142855=CARTESIAN_POINT('Ctrl Pts',(18.0606939641738,38.0621782303784,9.51356932997351));
#142856=CARTESIAN_POINT('Ctrl Pts',(11.4390872924781,37.7785137410432,16.9069201744562));
#142857=CARTESIAN_POINT('Ctrl Pts',(2.11327435920404,37.4948492517081,20.3034661917541));
#142858=CARTESIAN_POINT('Ctrl Pts',(-7.712117738077,37.2111847623729,18.9002621072068));
#142859=CARTESIAN_POINT('Ctrl Pts',(-15.7143611560578,36.9275202730378,
13.0290261211706));
#142860=CARTESIAN_POINT('Ctrl Pts',(-20.0017212960097,36.6438557837026,
4.07772147968539));
#142861=CARTESIAN_POINT('Ctrl Pts',(-19.5606640472892,36.3601912943675,
-5.83755862393387));
#142862=CARTESIAN_POINT('Ctrl Pts',(-14.4954554093735,36.0765268050323,
-14.3728368800639));
#142863=CARTESIAN_POINT('Ctrl Pts',(-6.00351370203,35.7928623156972,-19.5103687631306));
#142864=CARTESIAN_POINT('Ctrl Pts',(3.90766224405295,35.509197826362,-20.0356395340032));
#142865=CARTESIAN_POINT('Ctrl Pts',(12.8950639041948,35.2255333370269,-15.8244739049234));
#142866=CARTESIAN_POINT('Ctrl Pts',(18.8340674097279,34.9418688476917,-7.87239564088401));
#142867=CARTESIAN_POINT('Ctrl Pts',(20.3206839976264,34.6582043583567,1.94072373947375));
#142868=CARTESIAN_POINT('Ctrl Pts',(17.0034870942015,34.3745398690214,11.2950497442436));
#142869=CARTESIAN_POINT('Ctrl Pts',(9.6666431430233,34.0908753796863,17.9792305213538));
#142870=CARTESIAN_POINT('Ctrl Pts',(0.04462703908561,33.8072108903511,20.4130908725788));
#142871=CARTESIAN_POINT('Ctrl Pts',(-9.58799343370113,33.523546401016,18.0213273453319));
#142872=CARTESIAN_POINT('Ctrl Pts',(-16.9538986553845,33.2398819116809,
11.3692298036064));
#142873=CARTESIAN_POINT('Ctrl Pts',(-20.3121095021403,32.9562174223457,
2.0296051496491));
#142874=CARTESIAN_POINT('Ctrl Pts',(-18.8680961779298,32.6725529330106,
-7.79014778567214));
#142875=CARTESIAN_POINT('Ctrl Pts',(-12.9645164222377,32.3888884436754,
-15.7676464364197));
#142876=CARTESIAN_POINT('Ctrl Pts',(-3.99435877261951,32.1052239543403,
-20.0190370340698));
#142877=CARTESIAN_POINT('Ctrl Pts',(2.61248231763726,31.9161142947835,-19.6957920450345));
#142878=CARTESIAN_POINT('Ctrl Pts',(5.684538784512,31.8215594650051,-18.7651731818384));
#142879=CARTESIAN_POINT('Ctrl Pts',(2.32499489361428,55.4525251533119,19.2484409165708));
#142880=CARTESIAN_POINT('Ctrl Pts',(-0.825927285719014,55.3579703235335,
19.6290368312674));
#142881=CARTESIAN_POINT('Ctrl Pts',(-7.31612921601654,55.1688606639768,
18.813246372444));
#142882=CARTESIAN_POINT('Ctrl Pts',(-15.3245207063658,54.8851961746416,
13.1377086815575));
#142883=CARTESIAN_POINT('Ctrl Pts',(-19.7090215990246,54.6015316853065,
4.35805929734841));
#142884=CARTESIAN_POINT('Ctrl Pts',(-19.4348742990482,54.3178671959714,
-5.45263306650719));
#142885=CARTESIAN_POINT('Ctrl Pts',(-14.5660246419556,54.0342027066362,
-13.9739234002933));
#142886=CARTESIAN_POINT('Ctrl Pts',(-6.25390357157437,53.750538217301,-19.1919698858997));
#142887=CARTESIAN_POINT('Ctrl Pts',(3.53671614488966,53.4668737279659,-19.8729246705337));
#142888=CARTESIAN_POINT('Ctrl Pts',(12.491217870594,53.1832092386308,-15.8559597752955));
#142889=CARTESIAN_POINT('Ctrl Pts',(18.492807411069,52.8995447492956,-8.0906124455394));
#142890=CARTESIAN_POINT('Ctrl Pts',(20.1226783565312,52.6158802599605,1.58734727266439));
#142891=CARTESIAN_POINT('Ctrl Pts',(16.9955421586899,52.3322157706253,10.8900636139818));
#142892=CARTESIAN_POINT('Ctrl Pts',(9.85064853032163,52.0485512812902,17.6183599930405));
#142893=CARTESIAN_POINT('Ctrl Pts',(0.37705756702019,51.764886791955,20.1816683969376));
#142894=CARTESIAN_POINT('Ctrl Pts',(-9.18567058791066,51.4812223026199,
17.9740189624988));
#142895=CARTESIAN_POINT('Ctrl Pts',(-16.5769010866546,51.1975578132847,
11.5173023870012));
#142896=CARTESIAN_POINT('Ctrl Pts',(-20.0493435889592,50.9138933239496,
2.33788926101594));
#142897=CARTESIAN_POINT('Ctrl Pts',(-18.782110637875,50.6302288346144,-7.39420201515054));
#142898=CARTESIAN_POINT('Ctrl Pts',(-13.0747768813237,50.3465643452793,
-15.3783000934356));
#142899=CARTESIAN_POINT('Ctrl Pts',(-4.27655896815896,50.0628998559441,
-19.7269599080372));
#142900=CARTESIAN_POINT('Ctrl Pts',(5.53263972709995,49.779235366609,-19.4121560280371));
#142901=CARTESIAN_POINT('Ctrl Pts',(14.0339194829231,49.4955708772738,-14.5083082370103));
#142902=CARTESIAN_POINT('Ctrl Pts',(19.2175732824715,49.2119063879387,-6.17468874411822));
#142903=CARTESIAN_POINT('Ctrl Pts',(19.8581826421499,48.9282418986035,3.61863042017902));
#142904=CARTESIAN_POINT('Ctrl Pts',(15.8043071702995,48.6445774092684,12.5565034472994));
#142905=CARTESIAN_POINT('Ctrl Pts',(8.01428516352118,48.3609129199332,18.5260124495264));
#142906=CARTESIAN_POINT('Ctrl Pts',(-1.67031807517956,48.0772484305981,
20.1159623554698));
#142907=CARTESIAN_POINT('Ctrl Pts',(-10.9600572414944,47.7935839412629,
16.9504881706475));
#142908=CARTESIAN_POINT('Ctrl Pts',(-17.6588331060421,47.5099194519278,
9.77790965865729));
#142909=CARTESIAN_POINT('Ctrl Pts',(-20.18305152782,47.2262549625926,0.293828155811846));
#142910=CARTESIAN_POINT('Ctrl Pts',(-17.9359859430751,46.9425904732575,
-9.25971447776634));
#142911=CARTESIAN_POINT('Ctrl Pts',(-11.4488438389931,46.6589259839223,
-16.6242557340227));
#142912=CARTESIAN_POINT('Ctrl Pts',(-2.2551890241383,46.3752614945872,-20.0588141829296));
#142913=CARTESIAN_POINT('Ctrl Pts',(7.47159366326693,46.0915970052521,-18.7514583990392));
#142914=CARTESIAN_POINT('Ctrl Pts',(15.4320876752591,45.8079325159169,-13.0112479779224));
#142915=CARTESIAN_POINT('Ctrl Pts',(19.7444280366068,45.5242680265818,-4.19517168506042));
#142916=CARTESIAN_POINT('Ctrl Pts',(19.3891752156577,45.2406035372466,5.61264540269537));
#142917=CARTESIAN_POINT('Ctrl Pts',(14.4503111663073,44.9569390479115,14.0936301624802));
#142918=CARTESIAN_POINT('Ctrl Pts',(6.09538594988381,44.6732745585763,19.2428733322712));
#142919=CARTESIAN_POINT('Ctrl Pts',(-3.70049171400454,44.3896100692412,
19.8430911159138));
#142920=CARTESIAN_POINT('Ctrl Pts',(-12.6215711885806,44.105945579906,15.7523917133707));
#142921=CARTESIAN_POINT('Ctrl Pts',(-18.5589045895573,43.8222810905709,
7.93781861694916));
#142922=CARTESIAN_POINT('Ctrl Pts',(-20.1089031752381,43.5386166012357,
-1.75325897937906));
#142923=CARTESIAN_POINT('Ctrl Pts',(-16.9051464639723,43.2549521119006,
-11.02986522998));
#142924=CARTESIAN_POINT('Ctrl Pts',(-9.70500422891889,42.9712876225654,
-17.6990055335474));
#142925=CARTESIAN_POINT('Ctrl Pts',(-0.210593884955166,42.6876231332303,
-20.1840916113531));
#142926=CARTESIAN_POINT('Ctrl Pts',(9.33360096427893,42.4039586438951,-17.8976478063316));
#142927=CARTESIAN_POINT('Ctrl Pts',(16.6713276318887,42.12029415456,-11.3801906376871));
#142928=CARTESIAN_POINT('Ctrl Pts',(20.0679436707092,41.8366296652248,-2.17245041119846));
#142929=CARTESIAN_POINT('Ctrl Pts',(18.7204872610169,41.5529651758897,7.54885823618261));
#142930=CARTESIAN_POINT('Ctrl Pts',(12.9474978074302,41.2693006865546,15.4856128224382));
#142931=CARTESIAN_POINT('Ctrl Pts',(4.11371305596487,40.9856361972194,19.7615603850772));
#142932=CARTESIAN_POINT('Ctrl Pts',(-5.69255562759324,40.7019717078843,
19.3658646692227));
#142933=CARTESIAN_POINT('Ctrl Pts',(-14.1531011639442,40.4183072185491,
14.3920683504143));
#142934=CARTESIAN_POINT('Ctrl Pts',(-19.2678461342498,40.134642729214,6.01597949687477));
#142935=CARTESIAN_POINT('Ctrl Pts',(-19.8276621348665,39.8509782398788,
-3.78229007684054));
#142936=CARTESIAN_POINT('Ctrl Pts',(-15.7002083685513,39.5673137505437,
-12.686424285195));
#142937=CARTESIAN_POINT('Ctrl Pts',(-7.8612170785216,39.2836492612085,-18.5914811137912));
#142938=CARTESIAN_POINT('Ctrl Pts',(1.83617006735736,38.9999847718734,-20.1015020195678));
#142939=CARTESIAN_POINT('Ctrl Pts',(11.0994856427547,38.7163202825382,-16.859517265584));
#142940=CARTESIAN_POINT('Ctrl Pts',(17.7388769687032,38.4326557932031,-9.63193375415516));
#142941=CARTESIAN_POINT('Ctrl Pts',(20.1847884409948,38.148991303868,-0.12735603287229));
#142942=CARTESIAN_POINT('Ctrl Pts',(17.8590052988363,37.8653268145328,9.4073287223333));
#142943=CARTESIAN_POINT('Ctrl Pts',(11.3113439036215,37.5816623251977,16.7181160136924));
#142944=CARTESIAN_POINT('Ctrl Pts',(2.08967485184964,37.2979978358625,20.0767318809684));
#142945=CARTESIAN_POINT('Ctrl Pts',(-7.62599442925154,37.0143333465273,
18.6891977566313));
#142946=CARTESIAN_POINT('Ctrl Pts',(-15.5388746240397,36.7306688571922,
12.8835274547979));
#142947=CARTESIAN_POINT('Ctrl Pts',(-19.7783566544479,36.447004367857,4.03218445804355));
#142948=CARTESIAN_POINT('Ctrl Pts',(-19.3422248048934,36.163339878522,-5.77236902336261));
#142949=CARTESIAN_POINT('Ctrl Pts',(-14.3335807382467,35.8796753891867,
-14.2123315163459));
#142950=CARTESIAN_POINT('Ctrl Pts',(-5.93647081941352,35.5960108998517,
-19.2924911824296));
#142951=CARTESIAN_POINT('Ctrl Pts',(3.86402428529894,35.3123464105164,-19.8118961236782));
#142952=CARTESIAN_POINT('Ctrl Pts',(12.7510613000282,35.0286819211814,-15.6477576999141));
#142953=CARTESIAN_POINT('Ctrl Pts',(18.6237421338962,34.7450174318461,-7.78448249497116));
#142954=CARTESIAN_POINT('Ctrl Pts',(20.093757688683,34.4613529425111,1.91905121165081));
#142955=CARTESIAN_POINT('Ctrl Pts',(16.813603991288,34.1776884531758,11.1689147418606));
#142956=CARTESIAN_POINT('Ctrl Pts',(9.55869422022682,33.8940239638408,17.778451819285));
#142957=CARTESIAN_POINT('Ctrl Pts',(0.0441264831404723,33.6103594745056,
20.1851318772931));
#142958=CARTESIAN_POINT('Ctrl Pts',(-9.48091734348675,33.3266949851705,
17.8200792453289));
#142959=CARTESIAN_POINT('Ctrl Pts',(-16.7645785725748,33.0430304958353,
11.2422646451366));
#142960=CARTESIAN_POINT('Ctrl Pts',(-20.0852613408449,32.7593660065002,
2.0069437579902));
#142961=CARTESIAN_POINT('Ctrl Pts',(-18.6574256024406,32.475701517165,-7.70316059286179));
#142962=CARTESIAN_POINT('Ctrl Pts',(-12.8196685084334,32.1920370278299,
-15.5915497502714));
#142963=CARTESIAN_POINT('Ctrl Pts',(-3.94990131272888,31.9083725384947,
-19.7955112435984));
#142964=CARTESIAN_POINT('Ctrl Pts',(2.58355223125832,31.7192628789379,-19.4757926840709));
#142965=CARTESIAN_POINT('Ctrl Pts',(5.62106434382722,31.6247080491596,-18.5556383510944));
#142966=CARTESIAN_POINT('Ctrl Pts',(2.29623240287978,54.9887272875339,19.0103186286308));
#142967=CARTESIAN_POINT('Ctrl Pts',(-0.815983788566323,54.8941724577555,
19.3862392958837));
#142968=CARTESIAN_POINT('Ctrl Pts',(-7.22546411714879,54.7050627981988,
18.5805245364269));
#142969=CARTESIAN_POINT('Ctrl Pts',(-15.1350380983662,54.4213983088636,
12.9752015336346));
#142970=CARTESIAN_POINT('Ctrl Pts',(-19.4651871309031,54.1377338195285,
4.30414963445148));
#142971=CARTESIAN_POINT('Ctrl Pts',(-19.1944890608874,53.8540693301933,
-5.38518456035737));
#142972=CARTESIAN_POINT('Ctrl Pts',(-14.3858367459639,53.5704048408582,
-13.8010697766533));
#142973=CARTESIAN_POINT('Ctrl Pts',(-6.17654920598262,53.286740351523,-18.9545697240664));
#142974=CARTESIAN_POINT('Ctrl Pts',(3.4929702879451,53.0030758621879,-19.6271015565293));
#142975=CARTESIAN_POINT('Ctrl Pts',(12.3367033313028,52.7194113728527,-15.6598253868265));
#142976=CARTESIAN_POINT('Ctrl Pts',(18.26405653133,52.4357468835176,-7.99053357547642));
#142977=CARTESIAN_POINT('Ctrl Pts',(19.8737654420741,52.1520823941824,1.56771218797512));
#142978=CARTESIAN_POINT('Ctrl Pts',(16.7853116203566,51.8684179048472,10.7553561877176));
#142979=CARTESIAN_POINT('Ctrl Pts',(9.7287983418804,51.5847534155121,17.4004251975624));
#142980=CARTESIAN_POINT('Ctrl Pts',(0.372393496635935,51.301088926177,19.9320260995471));
#142981=CARTESIAN_POINT('Ctrl Pts',(-9.07204611197383,51.0174244368418,
17.7516847503357));
#142982=CARTESIAN_POINT('Ctrl Pts',(-16.3718488697615,50.7337599475067,
11.3748361765261));
#142983=CARTESIAN_POINT('Ctrl Pts',(-19.8013381235903,50.4500954581715,
2.30897014357578));
#142984=CARTESIAN_POINT('Ctrl Pts',(-18.5497805262892,50.1664309688364,
-7.30273754707229));
#142985=CARTESIAN_POINT('Ctrl Pts',(-12.9130450944124,49.8827664795012,
-15.1880742871875));
#142986=CARTESIAN_POINT('Ctrl Pts',(-4.22365898036825,49.5991019901661,
-19.4829422448911));
#142987=CARTESIAN_POINT('Ctrl Pts',(5.46420232823439,49.3154375008309,-19.1720324117574));
#142988=CARTESIAN_POINT('Ctrl Pts',(13.8603233358139,49.0317730114958,-14.3288440170322));
#142989=CARTESIAN_POINT('Ctrl Pts',(18.979856607036,48.7481085221606,-6.0983093564561));
#142990=CARTESIAN_POINT('Ctrl Pts',(19.6125417859329,48.4644440328255,3.57386884803818));
#142991=CARTESIAN_POINT('Ctrl Pts',(15.6088117608643,48.1807795434903,12.4011825745913));
#142992=CARTESIAN_POINT('Ctrl Pts',(7.91515041865896,47.8971150541552,18.2968502123193));
#142993=CARTESIAN_POINT('Ctrl Pts',(-1.64965664963515,47.6134505648201,
19.8671328272861));
#142994=CARTESIAN_POINT('Ctrl Pts',(-10.8244840173986,47.3297860754849,
16.7408147829438));
#142995=CARTESIAN_POINT('Ctrl Pts',(-17.440397664954,47.0461215861498,9.65695931067027));
#142996=CARTESIAN_POINT('Ctrl Pts',(-19.9333921230027,46.7624570968146,
0.290193573479362));
#142997=CARTESIAN_POINT('Ctrl Pts',(-17.7141221892633,46.4787926074795,
-9.14517407726722));
#142998=CARTESIAN_POINT('Ctrl Pts',(-11.3072244443864,46.1951281181443,
-16.4186177616698));
#142999=CARTESIAN_POINT('Ctrl Pts',(-2.22729288817802,45.9114636288091,
-19.8106915636451));
#143000=CARTESIAN_POINT('Ctrl Pts',(7.3791718793543,45.6277991394741,-18.519507450646));
#143001=CARTESIAN_POINT('Ctrl Pts',(15.2411965298458,45.3441346501388,-12.8503020267311));
#143002=CARTESIAN_POINT('Ctrl Pts',(19.5001942969629,45.0604701608038,-4.14327843866249));
#143003=CARTESIAN_POINT('Ctrl Pts',(19.149335866412,44.7768056714686,5.54321835353227));
#143004=CARTESIAN_POINT('Ctrl Pts',(14.2715643558846,44.4931411821334,13.919295408728));
#143005=CARTESIAN_POINT('Ctrl Pts',(6.01998751836924,44.2094766927983,19.0048437014954));
#143006=CARTESIAN_POINT('Ctrl Pts',(-3.65471753770749,43.9258122034632,
19.5976369381404));
#143007=CARTESIAN_POINT('Ctrl Pts',(-12.4654454438462,43.642147714128,15.5575384854444));
#143008=CARTESIAN_POINT('Ctrl Pts',(-18.3293354846332,43.3584832247928,
7.8396297445323));
#143009=CARTESIAN_POINT('Ctrl Pts',(-19.860160967385,43.0748187354577,-1.73157159515585));
#143010=CARTESIAN_POINT('Ctrl Pts',(-16.6960339420766,42.7911542461225,
-10.8934284981642));
#143011=CARTESIAN_POINT('Ctrl Pts',(-9.58495570324397,42.5074897567875,
-17.4800731693675));
#143012=CARTESIAN_POINT('Ctrl Pts',(-0.207988890170126,42.2238252674523,
-19.9344193409579));
#143013=CARTESIAN_POINT('Ctrl Pts',(9.21814660603553,41.9401607781171,-17.6762582858823));
#143014=CARTESIAN_POINT('Ctrl Pts',(16.4651073916866,41.656496288782,-11.2394204663684));
#143015=CARTESIAN_POINT('Ctrl Pts',(19.8197081218965,41.3728317994468,-2.14557773161848));
#143016=CARTESIAN_POINT('Ctrl Pts',(18.4889194180165,41.0891673101117,7.4554807084241));
#143017=CARTESIAN_POINT('Ctrl Pts',(12.7873404302362,40.8055028207765,15.2940595840619));
#143018=CARTESIAN_POINT('Ctrl Pts',(4.06282743286065,40.5218383314414,19.5171147224783));
#143019=CARTESIAN_POINT('Ctrl Pts',(-5.62214010851725,40.2381738421062,
19.1263136657279));
#143020=CARTESIAN_POINT('Ctrl Pts',(-13.9780307684675,39.9545093527711,
14.2140419893612));
#143021=CARTESIAN_POINT('Ctrl Pts',(-19.0295075960294,39.670844863436,5.9415633037382));
#143022=CARTESIAN_POINT('Ctrl Pts',(-19.5823988098096,39.3871803741007,
-3.73550407482647));
#143023=CARTESIAN_POINT('Ctrl Pts',(-15.5060006358226,39.1035158847657,
-12.5294963235376));
#143024=CARTESIAN_POINT('Ctrl Pts',(-7.7639757483737,38.8198513954304,-18.3615090452395));
#143025=CARTESIAN_POINT('Ctrl Pts',(1.81345709327477,38.5361869060954,-19.852851362199));
#143026=CARTESIAN_POINT('Ctrl Pts',(10.962187723492,38.2525224167602,-16.6509691656962));
#143027=CARTESIAN_POINT('Ctrl Pts',(17.5194514046147,37.9688579274251,-9.51278909236338));
#143028=CARTESIAN_POINT('Ctrl Pts',(19.935107551027,37.6851934380899,-0.125780669925069));
#143029=CARTESIAN_POINT('Ctrl Pts',(17.6380937766636,37.4015289487548,9.29096236976086));
#143030=CARTESIAN_POINT('Ctrl Pts',(11.1714253496994,37.1178644594196,16.5113170126989));
#143031=CARTESIAN_POINT('Ctrl Pts',(2.06382608535784,36.8341999700845,19.8283876240797));
#143032=CARTESIAN_POINT('Ctrl Pts',(-7.53166274505675,36.5505354807493,
18.4580169572718));
#143033=CARTESIAN_POINT('Ctrl Pts',(-15.3466625514509,36.2668709914142,
12.7241613749335));
#143034=CARTESIAN_POINT('Ctrl Pts',(-19.5337032236605,35.983206502079,3.98230732426164));
#143035=CARTESIAN_POINT('Ctrl Pts',(-19.1029662256092,35.6995420127439,
-5.70096623318445));
#143036=CARTESIAN_POINT('Ctrl Pts',(-14.1562778449197,35.4158775234087,
-14.0365284538077));
#143037=CARTESIAN_POINT('Ctrl Pts',(-5.86303814848935,35.1322130340736,
-19.0538477951946));
#143038=CARTESIAN_POINT('Ctrl Pts',(3.81622728966013,34.8485485447384,-19.5668278119631));
#143039=CARTESIAN_POINT('Ctrl Pts',(12.5933337176237,34.5648840554033,-15.4541987857508));
#143040=CARTESIAN_POINT('Ctrl Pts',(18.3933711571661,34.2812195660681,-7.68819031969704));
#143041=CARTESIAN_POINT('Ctrl Pts',(19.8452025226348,33.9975550767331,1.89531295213031));
#143042=CARTESIAN_POINT('Ctrl Pts',(16.6056244330345,33.7138905873978,11.0307581330315));
#143043=CARTESIAN_POINT('Ctrl Pts',(9.44045430743507,33.4302260980627,17.5585364623509));
#143044=CARTESIAN_POINT('Ctrl Pts',(0.0435830510866937,33.1465616087275,
19.9354472601053));
#143045=CARTESIAN_POINT('Ctrl Pts',(-9.36364550039437,32.8628971193925,
17.5996481914089));
#143046=CARTESIAN_POINT('Ctrl Pts',(-16.5571953167351,32.5792326300572,
11.1032026508149));
#143047=CARTESIAN_POINT('Ctrl Pts',(-19.8368305482356,32.2955681407222,
1.98211423944718));
#143048=CARTESIAN_POINT('Ctrl Pts',(-18.4265999691035,32.0119036513869,
-7.60786617228895));
#143049=CARTESIAN_POINT('Ctrl Pts',(-12.6611685974154,31.7282391620518,
-15.3987026344836));
#143050=CARTESIAN_POINT('Ctrl Pts',(-3.90087927873828,31.4445746727167,
-19.5506103385464));
#143051=CARTESIAN_POINT('Ctrl Pts',(2.55132695173345,31.2554650131599,-19.2349378570825));
#143052=CARTESIAN_POINT('Ctrl Pts',(5.55152620782898,31.1609101833815,-18.3260867174061));
#143053=CARTESIAN_POINT('Ctrl Pts',(2.30651117940881,54.2861781151759,19.095415771535));
#143054=CARTESIAN_POINT('Ctrl Pts',(-0.819544023557087,54.1916232853975,
19.4730080355294));
#143055=CARTESIAN_POINT('Ctrl Pts',(-7.25786099066229,54.0025136258408,
18.6636921445274));
#143056=CARTESIAN_POINT('Ctrl Pts',(-15.2027553932093,53.7188491365056,
13.0332767668349));
#143057=CARTESIAN_POINT('Ctrl Pts',(-19.5523252673849,53.4351846471705,
4.32341528536645));
#143058=CARTESIAN_POINT('Ctrl Pts',(-19.2803959783241,53.1515201578353,
-5.40928860470038));
#143059=CARTESIAN_POINT('Ctrl Pts',(-14.4502302294709,52.8678556685001,
-13.8628424617997));
#143060=CARTESIAN_POINT('Ctrl Pts',(-6.20419344545305,52.584191179165,-19.0394093823357));
#143061=CARTESIAN_POINT('Ctrl Pts',(3.50860379932289,52.3005266898299,-19.7149513312436));
#143062=CARTESIAN_POINT('Ctrl Pts',(12.3919221404827,52.0168622004947,-15.7299179049459));
#143063=CARTESIAN_POINT('Ctrl Pts',(18.3458052169007,51.7331977111596,-8.02629874805898));
#143064=CARTESIAN_POINT('Ctrl Pts',(19.9627194082814,51.4495332218244,1.57472917578388));
#143065=CARTESIAN_POINT('Ctrl Pts',(16.8604416826627,51.1658687324893,10.8034965618895));
#143066=CARTESIAN_POINT('Ctrl Pts',(9.77234392496671,50.8822042431541,17.4783085254085));
#143067=CARTESIAN_POINT('Ctrl Pts',(0.374060295795806,50.598539753819,20.0212407328584));
#143068=CARTESIAN_POINT('Ctrl Pts',(-9.11265207573848,50.3148752644838,
17.8311402970578));
#143069=CARTESIAN_POINT('Ctrl Pts',(-16.4451283519559,50.0312107751487,
11.4257493064833));
#143070=CARTESIAN_POINT('Ctrl Pts',(-19.8899678026295,49.7475462858135,
2.31930496458734));
#143071=CARTESIAN_POINT('Ctrl Pts',(-18.6328083061265,49.4638817964784,
-7.33542419140319));
#143072=CARTESIAN_POINT('Ctrl Pts',(-12.9708431608012,49.1802173071432,
-15.2560552573004));
#143073=CARTESIAN_POINT('Ctrl Pts',(-4.24256384168543,48.8965528178081,
-19.5701468034783));
#143074=CARTESIAN_POINT('Ctrl Pts',(5.48865979200988,48.612888328473,-19.2578453553527));
#143075=CARTESIAN_POINT('Ctrl Pts',(13.9223613669416,48.3292238391378,-14.392979120547));
#143076=CARTESIAN_POINT('Ctrl Pts',(19.0648093825124,48.0455593498027,-6.125605047679));
#143077=CARTESIAN_POINT('Ctrl Pts',(19.700326424804,47.7618948604675,3.58986528489379));
#143078=CARTESIAN_POINT('Ctrl Pts',(15.6786759283413,47.4782303711324,12.4566895734256));
#143079=CARTESIAN_POINT('Ctrl Pts',(7.95057818874294,47.1945658817972,18.3787458893891));
#143080=CARTESIAN_POINT('Ctrl Pts',(-1.65704042042933,46.9109013924621,
19.9560570014168));
#143081=CARTESIAN_POINT('Ctrl Pts',(-10.8729338017748,46.6272369031269,
16.8157457325575));
#143082=CARTESIAN_POINT('Ctrl Pts',(-17.518459908376,46.3435724137918,9.70018331983056));
#143083=CARTESIAN_POINT('Ctrl Pts',(-20.0226128700314,46.0599079244566,
0.291492463665673));
#143084=CARTESIAN_POINT('Ctrl Pts',(-17.7934096083299,45.7762434351215,
-9.18610736437879));
#143085=CARTESIAN_POINT('Ctrl Pts',(-11.3578349478834,45.4925789457863,
-16.4921065754567));
#143086=CARTESIAN_POINT('Ctrl Pts',(-2.23726212643448,45.2089144564512,
-19.89936310984));
#143087=CARTESIAN_POINT('Ctrl Pts',(7.41220063951033,44.9252499671161,-18.6023997290475));
#143088=CARTESIAN_POINT('Ctrl Pts',(15.3094152721255,44.6415854777809,-12.9078192590863));
#143089=CARTESIAN_POINT('Ctrl Pts',(19.5874760747776,44.3579209884458,-4.16182352096272));
#143090=CARTESIAN_POINT('Ctrl Pts',(19.2350472215369,44.0742564991106,5.56802948850576));
#143091=CARTESIAN_POINT('Ctrl Pts',(14.3354430788454,43.7905920097754,13.9815973956057));
#143092=CARTESIAN_POINT('Ctrl Pts',(6.04693264542922,43.5069275204403,19.0899083177805));
#143093=CARTESIAN_POINT('Ctrl Pts',(-3.67107584877064,43.2232630311051,
19.685354863761));
#143094=CARTESIAN_POINT('Ctrl Pts',(-12.5212400796854,42.93959854177,15.6271731566047));
#143095=CARTESIAN_POINT('Ctrl Pts',(-18.411376563963,42.6559340524348,7.87471948831073));
#143096=CARTESIAN_POINT('Ctrl Pts',(-19.9490539358611,42.3722695630997,
-1.73932201266128));
#143097=CARTESIAN_POINT('Ctrl Pts',(-16.770764455154,42.0886050737645,-10.9421868741751));
#143098=CARTESIAN_POINT('Ctrl Pts',(-9.62785742828906,41.8049405844294,
-17.5583129981261));
#143099=CARTESIAN_POINT('Ctrl Pts',(-0.208919836796794,41.5212760950943,
-20.0236446857564));
#143100=CARTESIAN_POINT('Ctrl Pts',(9.25940651410001,41.2376116057591,-17.7553762282377));
#143101=CARTESIAN_POINT('Ctrl Pts',(16.5388042904544,40.953947116424,-11.2897274830562));
#143102=CARTESIAN_POINT('Ctrl Pts',(19.9084200257014,40.6702826270888,-2.15518121740963));
#143103=CARTESIAN_POINT('Ctrl Pts',(18.5716747860965,40.3866181377537,7.48885102262636));
#143104=CARTESIAN_POINT('Ctrl Pts',(12.8445758500108,40.1029536484185,15.3625149384123));
#143105=CARTESIAN_POINT('Ctrl Pts',(4.08101242096352,39.8192891590834,19.6044722351703));
#143106=CARTESIAN_POINT('Ctrl Pts',(-5.64730449284705,39.5356246697482,
19.2119219747716));
#143107=CARTESIAN_POINT('Ctrl Pts',(-14.0405956515267,39.2519601804131,
14.2776632454304));
#143108=CARTESIAN_POINT('Ctrl Pts',(-19.1146826065254,38.968295691078,5.96815740840464));
#143109=CARTESIAN_POINT('Ctrl Pts',(-19.6700485304213,38.6846312017428,
-3.75222398190641));
#143110=CARTESIAN_POINT('Ctrl Pts',(-15.5754046264532,38.4009667124077,
-12.5855776475278));
#143111=CARTESIAN_POINT('Ctrl Pts',(-7.79872686910231,38.1173022230725,
-18.4436941316252));
#143112=CARTESIAN_POINT('Ctrl Pts',(1.82157402568654,37.8336377337374,-19.9417116132913));
#143113=CARTESIAN_POINT('Ctrl Pts',(11.0112538619422,37.5499732444022,-16.7254979713585));
#143114=CARTESIAN_POINT('Ctrl Pts',(17.5978674881561,37.2663087550671,-9.55536780369744));
#143115=CARTESIAN_POINT('Ctrl Pts',(20.0243359762019,36.9826442657319,-0.126343657163793));
#143116=CARTESIAN_POINT('Ctrl Pts',(17.7170408968388,36.6989797763968,9.33254819711234));
#143117=CARTESIAN_POINT('Ctrl Pts',(11.2214280239995,36.4153152870616,16.5852207431317));
#143118=CARTESIAN_POINT('Ctrl Pts',(2.0730636554624,36.1316507977265,19.917138376873));
#143119=CARTESIAN_POINT('Ctrl Pts',(-7.56537404599768,35.8479863083913,
18.5406340076227));
#143120=CARTESIAN_POINT('Ctrl Pts',(-15.4153533533233,35.5643218190562,
12.7811140088841));
#143121=CARTESIAN_POINT('Ctrl Pts',(-19.6211349863809,35.280657329721,4.00013190868774));
#143122=CARTESIAN_POINT('Ctrl Pts',(-19.1884700311734,34.9969928403859,
-5.72648343847778));
#143123=CARTESIAN_POINT('Ctrl Pts',(-14.219640555188,34.7133283510507,-14.0993551699416));
#143124=CARTESIAN_POINT('Ctrl Pts',(-5.88928077243528,34.4296638617156,
-19.1391317496443));
#143125=CARTESIAN_POINT('Ctrl Pts',(3.83330849634148,34.1459993723804,-19.6544078404778));
#143126=CARTESIAN_POINT('Ctrl Pts',(12.6497008000794,33.8623348830454,-15.5233709085905));
#143127=CARTESIAN_POINT('Ctrl Pts',(18.4756988050768,33.5786703937101,-7.72260224026285));
#143128=CARTESIAN_POINT('Ctrl Pts',(19.9340286405109,33.2950059043751,1.90379628903132));
#143129=CARTESIAN_POINT('Ctrl Pts',(16.6799500739787,33.0113414150398,11.0801311444916));
#143130=CARTESIAN_POINT('Ctrl Pts',(9.48270965901884,32.7276769257048,17.6371275766456));
#143131=CARTESIAN_POINT('Ctrl Pts',(0.0437773165171389,32.4440124363696,
20.0246770301167));
#143132=CARTESIAN_POINT('Ctrl Pts',(-9.40555504064084,32.1603479470344,
17.6784235811412));
#143133=CARTESIAN_POINT('Ctrl Pts',(-16.6313076075072,31.8766834576993,
11.1528992674491));
#143134=CARTESIAN_POINT('Ctrl Pts',(-19.9256126938554,31.5930189683641,
1.99098745962569));
#143135=CARTESIAN_POINT('Ctrl Pts',(-18.5090891610392,31.309354479029,-7.64192132385965));
#143136=CARTESIAN_POINT('Ctrl Pts',(-12.71781356794,31.0256899896938,-15.4676207891775));
#143137=CARTESIAN_POINT('Ctrl Pts',(-3.91839426586458,30.7420255003587,
-19.6381296717053));
#143138=CARTESIAN_POINT('Ctrl Pts',(2.56283670588982,30.5529158408019,-19.3210134924979));
#143139=CARTESIAN_POINT('Ctrl Pts',(5.57637687068598,30.4583610110235,-18.4081209878848));
#143140=CARTESIAN_POINT('Ctrl Pts',(2.33374636495171,53.9527937446315,19.3208936257936));
#143141=CARTESIAN_POINT('Ctrl Pts',(-0.829248422667396,53.8582389148531,
19.7029477756138));
#143142=CARTESIAN_POINT('Ctrl Pts',(-7.34354585410623,53.6691292552963,
18.8840738821721));
#143143=CARTESIAN_POINT('Ctrl Pts',(-15.3822785181642,53.3854647659611,
13.1871750649224));
#143144=CARTESIAN_POINT('Ctrl Pts',(-19.7831968630274,53.101800276626,4.37446637135565));
#143145=CARTESIAN_POINT('Ctrl Pts',(-19.5080623893974,52.8181357872909,
-5.47316184725222));
#143146=CARTESIAN_POINT('Ctrl Pts',(-14.6208587530193,52.5344712979557,
-14.0265360699875));
#143147=CARTESIAN_POINT('Ctrl Pts',(-6.27745355195996,52.2508068086206,
-19.2642282553663));
#143148=CARTESIAN_POINT('Ctrl Pts',(3.55003392220998,51.9671423192855,-19.9477470874941));
#143149=CARTESIAN_POINT('Ctrl Pts',(12.5382468409166,51.6834778299502,-15.9156580482648));
#143150=CARTESIAN_POINT('Ctrl Pts',(18.5624340365284,51.3998133406152,-8.12107393801096));
#143151=CARTESIAN_POINT('Ctrl Pts',(20.1984407894748,51.11614885128,1.59332370701814));
#143152=CARTESIAN_POINT('Ctrl Pts',(17.0595311629746,50.8324843619448,10.9310651261251));
#143153=CARTESIAN_POINT('Ctrl Pts',(9.88773654793256,50.5488198726097,17.6846938123581));
#143154=CARTESIAN_POINT('Ctrl Pts',(0.378477234066722,50.2651553832745,
20.2576531693827));
#143155=CARTESIAN_POINT('Ctrl Pts',(-9.220255013537,49.9814908939394,18.0416918499919));
#143156=CARTESIAN_POINT('Ctrl Pts',(-16.6393137622057,49.6978264046042,
11.5606654822436));
#143157=CARTESIAN_POINT('Ctrl Pts',(-20.1248301583836,49.4141619152691,
2.34669150600064));
#143158=CARTESIAN_POINT('Ctrl Pts',(-18.8528260196953,49.1304974259339,
-7.42204147604143));
#143159=CARTESIAN_POINT('Ctrl Pts',(-13.1240039304488,48.8468329365988,
-15.4361999968561));
#143160=CARTESIAN_POINT('Ctrl Pts',(-4.29266038004229,48.5631684472636,
-19.8012326864051));
#143161=CARTESIAN_POINT('Ctrl Pts',(5.55347033258617,48.2795039579286,-19.4852435574115));
#143162=CARTESIAN_POINT('Ctrl Pts',(14.0867577407393,47.9958394685933,-14.5629325869872));
#143163=CARTESIAN_POINT('Ctrl Pts',(19.2899282001191,47.7121749792582,-6.19793668959756));
#143164=CARTESIAN_POINT('Ctrl Pts',(19.9329494792741,47.4285104899231,3.63225470574316));
#143165=CARTESIAN_POINT('Ctrl Pts',(15.8638110071084,47.1448460005879,12.6037791756293));
#143166=CARTESIAN_POINT('Ctrl Pts',(8.04445926173514,46.8611815112528,18.5957636135555));
#143167=CARTESIAN_POINT('Ctrl Pts',(-1.67660688829753,46.5775170219176,
20.1916997433017));
#143168=CARTESIAN_POINT('Ctrl Pts',(-11.0013222871953,46.2938525325825,
17.0143074239265));
#143169=CARTESIAN_POINT('Ctrl Pts',(-17.7253193058069,46.0101880432473,
9.81472387231086));
#143170=CARTESIAN_POINT('Ctrl Pts',(-20.2590415090184,45.7265235539122,
0.29493443035139));
#143171=CARTESIAN_POINT('Ctrl Pts',(-18.003515634149,45.442859064577,-9.29457766622435));
#143172=CARTESIAN_POINT('Ctrl Pts',(-11.4919491854206,45.1591945752419,
-16.686846709373));
#143173=CARTESIAN_POINT('Ctrl Pts',(-2.26367989933175,44.8755300859068,
-20.1343364056486));
#143174=CARTESIAN_POINT('Ctrl Pts',(7.4997245066736,44.5918655965717,-18.8220583759174));
#143175=CARTESIAN_POINT('Ctrl Pts',(15.4901900910749,44.3082011072365,-13.0602358372585));
#143176=CARTESIAN_POINT('Ctrl Pts',(19.818766583145,44.0245366179013,-4.21096667111763));
#143177=CARTESIAN_POINT('Ctrl Pts',(19.4621762213813,43.7408721285662,5.63377723293615));
#143178=CARTESIAN_POINT('Ctrl Pts',(14.5047171550316,43.457207639231,14.1466932332251));
#143179=CARTESIAN_POINT('Ctrl Pts',(6.1183353172326,43.1735431498958,19.3153235056613));
#143180=CARTESIAN_POINT('Ctrl Pts',(-3.71442421055426,42.8898786605607,
19.9178011328182));
#143181=CARTESIAN_POINT('Ctrl Pts',(-12.6690918995096,42.6062141712256,
15.8117000864621));
#143182=CARTESIAN_POINT('Ctrl Pts',(-18.6287795937849,42.3225496818904,
7.96770481560604));
#143183=CARTESIAN_POINT('Ctrl Pts',(-20.1846139849791,42.0388851925553,
-1.75986006825288));
#143184=CARTESIAN_POINT('Ctrl Pts',(-16.968795003946,41.7552207032201,-11.0713931054995));
#143185=CARTESIAN_POINT('Ctrl Pts',(-9.74154395076786,41.4715562138849,
-17.7656429840776));
#143186=CARTESIAN_POINT('Ctrl Pts',(-0.211386779197954,41.1878917245499,
-20.2600855085073));
#143187=CARTESIAN_POINT('Ctrl Pts',(9.36874233825877,40.9042272352147,-17.9650331528156));
#143188=CARTESIAN_POINT('Ctrl Pts',(16.7340958347822,40.6205627458796,-11.4230375021171));
#143189=CARTESIAN_POINT('Ctrl Pts',(20.143500266308,40.3368982565444,-2.18062977226658));
#143190=CARTESIAN_POINT('Ctrl Pts',(18.7909706303448,40.0532337672093,7.57727998373896));
#143191=CARTESIAN_POINT('Ctrl Pts',(12.9962456448721,39.7695692778741,15.5439167625341));
#143192=CARTESIAN_POINT('Ctrl Pts',(4.12920134708626,39.4859047885389,19.83596343558));
#143193=CARTESIAN_POINT('Ctrl Pts',(-5.71398832296735,39.2022402992038,
19.4387779098239));
#143194=CARTESIAN_POINT('Ctrl Pts',(-14.2063881453439,38.9185758098687,
14.4462550526508));
#143195=CARTESIAN_POINT('Ctrl Pts',(-19.3403903312198,38.6349113205335,
6.03862989581119));
#143196=CARTESIAN_POINT('Ctrl Pts',(-19.9023140610512,38.3512468311984,
-3.79653054743685));
#143197=CARTESIAN_POINT('Ctrl Pts',(-15.7593202693022,38.0675823418632,
-12.7341891705786));
#143198=CARTESIAN_POINT('Ctrl Pts',(-7.89081486937766,37.7839178525281,
-18.6614787699108));
#143199=CARTESIAN_POINT('Ctrl Pts',(1.84308331972788,37.5002533631929,-20.1771849636682));
#143200=CARTESIAN_POINT('Ctrl Pts',(11.1412756418686,37.2165888738578,-16.9229940098332));
#143201=CARTESIAN_POINT('Ctrl Pts',(17.8056645367364,36.9329243845226,-9.66819836280189));
#143202=CARTESIAN_POINT('Ctrl Pts',(20.2607849617705,36.6492598951875,-0.127835533328253));
#143203=CARTESIAN_POINT('Ctrl Pts',(17.9262451547023,36.3655954058523,9.44274768420295));
#143204=CARTESIAN_POINT('Ctrl Pts',(11.3539315575162,36.0819309165172,16.7810603767059));
#143205=CARTESIAN_POINT('Ctrl Pts',(2.09754255944752,35.7982664271821,20.1523215644716));
#143206=CARTESIAN_POINT('Ctrl Pts',(-7.65470659712393,35.5146019378468,
18.7595633198508));
#143207=CARTESIAN_POINT('Ctrl Pts',(-15.5973790978621,35.2309374485118,
12.9320344411444));
#143208=CARTESIAN_POINT('Ctrl Pts',(-19.8528229416665,34.9472729591765,
4.04736579120533));
#143209=CARTESIAN_POINT('Ctrl Pts',(-19.4150490442561,34.6636084698415,
-5.79410222012417));
#143210=CARTESIAN_POINT('Ctrl Pts',(-14.3875472248033,34.3799439805062,
-14.265841500715));
#143211=CARTESIAN_POINT('Ctrl Pts',(-5.958821880042,34.0962794911712,-19.3651281722237));
#143212=CARTESIAN_POINT('Ctrl Pts',(3.87857251823525,33.812615001836,-19.8864886837395));
#143213=CARTESIAN_POINT('Ctrl Pts',(12.7990694868943,33.5289505125009,-15.7066721347278));
#143214=CARTESIAN_POINT('Ctrl Pts',(18.6938613723386,33.2452860231657,-7.81379135144242));
#143215=CARTESIAN_POINT('Ctrl Pts',(20.1694112394676,32.9616215338306,1.92627646367344));
#143216=CARTESIAN_POINT('Ctrl Pts',(16.8769083394267,32.6779570444954,11.2109662460333));
#143217=CARTESIAN_POINT('Ctrl Pts',(9.59468214488203,32.3942925551603,17.8453881855154));
#143218=CARTESIAN_POINT('Ctrl Pts',(0.0442944815207541,32.1106280658251,
20.2611300947005));
#143219=CARTESIAN_POINT('Ctrl Pts',(-9.51661707419267,31.82696357649,17.8871717394074));
#143220=CARTESIAN_POINT('Ctrl Pts',(-16.827690491154,31.5432990871548,11.2845938133513));
#143221=CARTESIAN_POINT('Ctrl Pts',(-20.160897833935,31.2596345978197,2.0144967918736));
#143222=CARTESIAN_POINT('Ctrl Pts',(-18.7276422245378,30.9759701084845,
-7.7321569348489));
#143223=CARTESIAN_POINT('Ctrl Pts',(-12.8679941277788,30.6923056191494,
-15.6502653565598));
#143224=CARTESIAN_POINT('Ctrl Pts',(-3.96464679805612,30.4086411298142,
-19.8700147927816));
#143225=CARTESIAN_POINT('Ctrl Pts',(2.5930722951385,30.2195314702575,-19.5491631551646));
#143226=CARTESIAN_POINT('Ctrl Pts',(5.64222249072293,30.1249766404791,-18.6254832946783));
#143227=CARTESIAN_POINT('Ctrl Pts',(2.35124930762599,53.8215594674016,19.4657990442344));
#143228=CARTESIAN_POINT('Ctrl Pts',(-0.835506991250132,53.7270046376232,
19.8507233170207));
#143229=CARTESIAN_POINT('Ctrl Pts',(-7.39859942014504,53.5378949780665,
19.0257055689461));
#143230=CARTESIAN_POINT('Ctrl Pts',(-15.4976584671439,53.2542304887313,
13.2860807705774));
#143231=CARTESIAN_POINT('Ctrl Pts',(-19.9315674705091,52.9705659993962,
4.40727512992929));
#143232=CARTESIAN_POINT('Ctrl Pts',(-19.6543777810312,52.686901510061,-5.51421105245925));
#143233=CARTESIAN_POINT('Ctrl Pts',(-14.7305154059551,52.4032370207259,
-14.1317366880123));
#143234=CARTESIAN_POINT('Ctrl Pts',(-6.32453584432345,52.1195725313907,
-19.4087120573804));
#143235=CARTESIAN_POINT('Ctrl Pts',(3.57665991873037,51.8359080420556,-20.0973573976942));
#143236=CARTESIAN_POINT('Ctrl Pts',(12.6322848940173,51.5522435527204,-16.0350272263897));
#143237=CARTESIAN_POINT('Ctrl Pts',(18.7016544212907,51.2685790633853,-8.18198288890697));
#143238=CARTESIAN_POINT('Ctrl Pts',(20.349931271475,50.9849145740501,1.60527381176158));
#143239=CARTESIAN_POINT('Ctrl Pts',(17.1874795446085,50.701250084715,11.0130493154522));
#143240=CARTESIAN_POINT('Ctrl Pts',(9.96189564787207,50.4175855953798,17.817330960666));
#143241=CARTESIAN_POINT('Ctrl Pts',(0.381315860574492,50.1339211060447,
20.4095877950711));
#143242=CARTESIAN_POINT('Ctrl Pts',(-9.2894079426539,49.8502566167095,18.177006522497));
#143243=CARTESIAN_POINT('Ctrl Pts',(-16.7641104433384,49.5665921273744,
11.6473717442925));
#143244=CARTESIAN_POINT('Ctrl Pts',(-20.2757685978253,49.2829276380392,
2.3642919503211));
#143245=CARTESIAN_POINT('Ctrl Pts',(-18.9942242871785,48.9992631487041,
-7.47770760311098));
#143246=CARTESIAN_POINT('Ctrl Pts',(-13.2224354029705,48.715598659369,-15.551973193893));
#143247=CARTESIAN_POINT('Ctrl Pts',(-4.32485580474053,48.4319341700338,
-19.9497441085197));
#143248=CARTESIAN_POINT('Ctrl Pts',(5.59512197058797,48.1482696806987,-19.6313850263131));
#143249=CARTESIAN_POINT('Ctrl Pts',(14.1924099725268,47.8646051913635,-14.6721561824506));
```
